## Supplementary software v0.2.1 for "Virtual control arms for paediatric myopia trials: external validation of axial-elongation models": entry_points.txt

```
[array_api]
numpy = numpy

[pyinstaller40]
hook-dirs = numpy:_pyinstaller_hooks_dir

[console_scripts]
f2py = numpy.f2py.f2py2e:main
numpy-config = numpy._configtool:main
```
