## Supplementary software v0.2.1 for "Virtual control arms for paediatric myopia trials: external validation of axial-elongation models": METADATA

```
Metadata-Version: 2.1
Name: numpy
Version: 2.2.5
Summary: Fundamental package for array computing in Python
Author: Travis E. Oliphant et al.
Maintainer-Email: NumPy Developers <numpy-discussion@python.org>
License: Copyright (c) 2005-2024, NumPy Developers.
         All rights reserved.
         
         Redistribution and use in source and binary forms, with or without
         modification, are permitted provided that the following conditions are
         met:
         
             * Redistributions of source code must retain the above copyright
                notice, this list of conditions and the following disclaimer.
         
             * Redistributions in binary form must reproduce the above
                copyright notice, this list of conditions and the following
                disclaimer in the documentation and/or other materials provided
                with the distribution.
         
             * Neither the name of the NumPy Developers nor the names of any
                contributors may be used to endorse or promote products derived
                from this software without specific prior written permission.
         
         THIS SOFTWARE IS PROVIDED BY THE COPYRIGHT HOLDERS AND CONTRIBUTORS
         "AS IS" AND ANY EXPRESS OR IMPLIED WARRANTIES, INCLUDING, BUT NOT
         LIMITED TO, THE IMPLIED WARRANTIES OF MERCHANTABILITY AND FITNESS FOR
         A PARTICULAR PURPOSE ARE DISCLAIMED. IN NO EVENT SHALL THE COPYRIGHT
         OWNER OR CONTRIBUTORS BE LIABLE FOR ANY DIRECT, INDIRECT, INCIDENTAL,
         SPECIAL, EXEMPLARY, OR CONSEQUENTIAL DAMAGES (INCLUDING, BUT NOT
         LIMITED TO, PROCUREMENT OF SUBSTITUTE GOODS OR SERVICES; LOSS OF USE,
         DATA, OR PROFITS; OR BUSINESS INTERRUPTION) HOWEVER CAUSED AND ON ANY
         THEORY OF LIABILITY, WHETHER IN CONTRACT, STRICT LIABILITY, OR TORT
         (INCLUDING NEGLIGENCE OR OTHERWISE) ARISING IN ANY WAY OUT OF THE USE
         OF THIS SOFTWARE, EVEN IF ADVISED OF THE POSSIBILITY OF SUCH DAMAGE.
         
Classifier: Development Status :: 5 - Production/Stable
Classifier: Intended Audience :: Science/Research
Classifier: Intended Audience :: Developers
Classifier: License :: OSI Approved :: BSD License
Classifier: Programming Language :: C
Classifier: Programming Language :: Python
Classifier: Programming Language :: Python :: 3
Classifier: Programming Language :: Python :: 3.10
Classifier: Programming Language :: Python :: 3.11
Classifier: Programming Language :: Python :: 3.12
Classifier: Programming Language :: Python :: 3.13
Classifier: Programming Language :: Python :: 3 :: Only
Classifier: Programming Language :: Python :: Implementation :: CPython
Classifier: Topic :: Software Development
Classifier: Topic :: Scientific/Engineering
Classifier: Typing :: Typed
Classifier: Operating System :: Microsoft :: Windows
Classifier: Operating System :: POSIX
Classifier: Operating System :: Unix
Classifier: Operating System :: MacOS
Project-URL: homepage, https://numpy.org
Project-URL: documentation, https://numpy.org/doc/
Project-URL: source, https://github.com/numpy/numpy
Project-URL: download, https://pypi.org/project/numpy/#files
Project-URL: tracker, https://github.com/numpy/numpy/issues
Project-URL: release notes, https://numpy.org/doc/stable/release
Requires-Python: >=3.10
Description-Content-Type: text/markdown

<h1 align="center">
<img src="https://raw.githubusercontent.com/numpy/numpy/main/branding/logo/primary/numpylogo.svg" width="300">
</h1><br>


[![Powered by NumFOCUS](https://img.shields.io/badge/powered%20by-NumFOCUS-orange.svg?style=flat&colorA=E1523D&colorB=007D8A)](
https://numfocus.org)
[![PyPI Downloads](https://img.shields.io/pypi/dm/numpy.svg?label=PyPI%20downloads)](
https://pypi.org/project/numpy/)
[![Conda Downloads](https://img.shields.io/conda/dn/conda-forge/numpy.svg?label=Conda%20downloads)](
https://anaconda.org/conda-forge/numpy)
[![Stack Overflow](https://img.shields.io/badge/stackoverflow-Ask%20questions-blue.svg)](
https://stackoverflow.com/questions/tagged/numpy)
[![Nature Paper](https://img.shields.io/badge/DOI-10.1038%2Fs41586--020--2649--2-blue)](
https://doi.org/10.1038/s41586-020-2649-2)
[![OpenSSF Scorecard](https://api.securityscorecards.dev/projects/github.com/numpy/numpy/badge)](https://securityscorecards.dev/viewer/?uri=github.com/numpy/numpy)


NumPy is the fundamental package for scientific computing with Python.

- **Website:** https://www.numpy.org
- **Documentation:** https://numpy.org/doc
- **Mailing list:** https://mail.python.org/mailman/listinfo/numpy-discussion
- **Source code:** https://github.com/numpy/numpy
- **Contributing:** https://www.numpy.org/devdocs/dev/index.html
- **Bug reports:** https://github.com/numpy/numpy/issues
- **Report a security vulnerability:** https://tidelift.com/docs/security

It provides:

- a powerful N-dimensional array object
- sophisticated (broadcasting) functions
- tools for integrating C/C++ and Fortran code
- useful linear algebra, Fourier transform, and random number capabilities

Testing:

NumPy requires `pytest` and `hypothesis`.  Tests can then be run after installation with:

    python -c "import numpy, sys; sys.exit(numpy.test() is False)"

Code of Conduct
----------------------

NumPy is a community-driven open source project developed by a diverse group of
[contributors](https://numpy.org/teams/). The NumPy leadership has made a strong
commitment to creating an open, inclusive, and positive community. Please read the
[NumPy Code of Conduct](https://numpy.org/code-of-conduct/) for guidance on how to interact
with others in a way that makes our community thrive.

Call for Contributions
----------------------

The NumPy project welcomes your expertise and enthusiasm!

Small improvements or fixes are always appreciated. If you are considering larger contributions
to the source code, please contact us through the [mailing
list](https://mail.python.org/mailman/listinfo/numpy-discussion) first.

Writing code isn’t the only way to contribute to NumPy. You can also:
- review pull requests
- help us stay on top of new and old issues
- develop tutorials, presentations, and other educational materials
- maintain and improve [our website](https://github.com/numpy/numpy.org)
- develop graphic design for our brand assets and promotional materials
- translate website content
- help with outreach and onboard new contributors
- write grant proposals and help with other fundraising efforts

For more information about the ways you can contribute to NumPy, visit [our website](https://numpy.org/contribute/). 
If you’re unsure where to start or how your skills fit in, reach out! You can
ask on the mailing list or here, on GitHub, by opening a new issue or leaving a
comment on a relevant issue that is already open.

Our preferred channels of communication are all public, but if you’d like to
speak to us in private first, contact our community coordinators at
numpy-team@googlegroups.com or on Slack (write numpy-team@googlegroups.com for
an invitation).

We also have a biweekly community call, details of which are announced on the
mailing list. You are very welcome to join.

If you are new to contributing to open source, [this
guide](https://opensource.guide/how-to-contribute/) helps explain why, what,
and how to successfully get involved.
```
