## Supplementary software v0.2.1 for "Virtual control arms for paediatric myopia trials: external validation of axial-elongation models": WHEEL

```
Wheel-Version: 1.0
Generator: meson
Root-Is-Purelib: false
Tag: cp313-cp313-pyodide_2025_0_wasm32
```
