## Supplementary software v0.2.1 for "Virtual control arms for paediatric myopia trials: external validation of axial-elongation models": __config__.py

```
# This file is generated by numpy's build process
# It contains system_info results at the time of building this package.
from enum import Enum
from numpy._core._multiarray_umath import (
    __cpu_features__,
    __cpu_baseline__,
    __cpu_dispatch__,
)

__all__ = ["show_config"]
_built_with_meson = True


class DisplayModes(Enum):
    stdout = "stdout"
    dicts = "dicts"


def _cleanup(d):
    """
    Removes empty values in a `dict` recursively
    This ensures we remove values that Meson could not provide to CONFIG
    """
    if isinstance(d, dict):
        return {k: _cleanup(v) for k, v in d.items() if v and _cleanup(v)}
    else:
        return d


CONFIG = _cleanup(
    {
        "Compilers": {
            "c": {
                "name": "emscripten",
                "linker": r"ld.wasm",
                "version": "4.0.9",
                "commands": r"/home/runner/work/pyodide-recipes/pyodide-recipes/packages/numpy/build/pywasmcross_symlinks/cc",
                "args": r"",
                "linker args": r"",
            },
            "cython": {
                "name": "cython",
                "linker": r"cython",
                "version": "3.1.2",
                "commands": r"cython",
                "args": r"",
                "linker args": r"",
            },
            "c++": {
                "name": "emscripten",
                "linker": r"ld.wasm",
                "version": "4.0.9",
                "commands": r"/home/runner/work/pyodide-recipes/pyodide-recipes/packages/numpy/build/pywasmcross_symlinks/c++",
                "args": r"",
                "linker args": r"",
            },
        },
        "Machine Information": {
            "host": {
                "cpu": "wasm",
                "family": "wasm32",
                "endian": "little",
                "system": "emscripten",
            },
            "build": {
                "cpu": "x86_64",
                "family": "x86_64",
                "endian": "little",
                "system": "linux",
            },
            "cross-compiled": bool("True".lower().replace("false", "")),
        },
        "Build Dependencies": {
            "blas": {
                "name": "auto",
                "found": bool("False".lower().replace("false", "")),
                "version": "",
                "detection method": "",
                "include directory": r"",
                "lib directory": r"",
                "openblas configuration": r"",
                "pc file directory": r"",
            },
            "lapack": {
                "name": "lapack",
                "found": bool("False".lower().replace("false", "")),
                "version": "",
                "detection method": "",
                "include directory": r"",
                "lib directory": r"",
                "openblas configuration": r"",
                "pc file directory": r"",
            },
        },
        "Python Information": {
            "path": r"/tmp/build-env-cxz2r_n2/bin/python",
            "version": "3.13",
        },
        "SIMD Extensions": {
            "baseline": __cpu_baseline__,
            "found": [
                feature for feature in __cpu_dispatch__ if __cpu_features__[feature]
            ],
            "not found": [
                feature for feature in __cpu_dispatch__ if not __cpu_features__[feature]
            ],
        },
    }
)


def _check_pyyaml():
    import yaml

    return yaml


def show(mode=DisplayModes.stdout.value):
    """
    Show libraries and system information on which NumPy was built
    and is being used

    Parameters
    ----------
    mode : {`'stdout'`, `'dicts'`}, optional.
        Indicates how to display the config information.
        `'stdout'` prints to console, `'dicts'` returns a dictionary
        of the configuration.

    Returns
    -------
    out : {`dict`, `None`}
        If mode is `'dicts'`, a dict is returned, else None

    See Also
    --------
    get_include : Returns the directory containing NumPy C
                  header files.

    Notes
    -----
    1. The `'stdout'` mode will give more readable
       output if ``pyyaml`` is installed

    """
    if mode == DisplayModes.stdout.value:
        try:  # Non-standard library, check import
            yaml = _check_pyyaml()

            print(yaml.dump(CONFIG))
        except ModuleNotFoundError:
            import warnings
            import json

            warnings.warn("Install `pyyaml` for better output", stacklevel=1)
            print(json.dumps(CONFIG, indent=2))
    elif mode == DisplayModes.dicts.value:
        return CONFIG
    else:
        raise AttributeError(
            f"Invalid `mode`, use one of: {', '.join([e.value for e in DisplayModes])}"
        )


def show_config(mode=DisplayModes.stdout.value):
    return show(mode)


show_config.__doc__ = show.__doc__
show_config.__module__ = "numpy"
```
