## Supplementary software v0.2.1 for "Virtual control arms for paediatric myopia trials: external validation of axial-elongation models": __config__.pyi

```
from enum import Enum
from types import ModuleType
from typing import Final, Literal as L, TypedDict, overload, type_check_only
from typing_extensions import NotRequired

_CompilerConfigDictValue = TypedDict(
    "_CompilerConfigDictValue",
    {
        "name": str,
        "linker": str,
        "version": str,
        "commands": str,
        "args": str,
        "linker args": str,
    },
)
_CompilerConfigDict = TypedDict(
    "_CompilerConfigDict",
    {
        "c": _CompilerConfigDictValue,
        "cython": _CompilerConfigDictValue,
        "c++": _CompilerConfigDictValue,
    },
)
_MachineInformationDict = TypedDict(
    "_MachineInformationDict",
    {
        "host":_MachineInformationDictValue,
        "build": _MachineInformationDictValue,
        "cross-compiled": NotRequired[L[True]],
    },
)

@type_check_only
class _MachineInformationDictValue(TypedDict):
    cpu: str
    family: str
    endian: L["little", "big"]
    system: str

_BuildDependenciesDictValue = TypedDict(
    "_BuildDependenciesDictValue",
    {
        "name": str,
        "found": NotRequired[L[True]],
        "version": str,
        "include directory": str,
        "lib directory": str,
        "openblas configuration": str,
        "pc file directory": str,
    },
)

class _BuildDependenciesDict(TypedDict):
    blas: _BuildDependenciesDictValue
    lapack: _BuildDependenciesDictValue

class _PythonInformationDict(TypedDict):
    path: str
    version: str

_SIMDExtensionsDict = TypedDict(
    "_SIMDExtensionsDict",
    {
        "baseline": list[str],
        "found": list[str],
        "not found": list[str],
    },
)

_ConfigDict = TypedDict(
    "_ConfigDict",
    {
        "Compilers": _CompilerConfigDict,
        "Machine Information": _MachineInformationDict,
        "Build Dependencies": _BuildDependenciesDict,
        "Python Information": _PythonInformationDict,
        "SIMD Extensions": _SIMDExtensionsDict,
    },
)

###

__all__ = ["show_config"]

CONFIG: Final[_ConfigDict] = ...

class DisplayModes(Enum):
    stdout = "stdout"
    dicts = "dicts"

def _check_pyyaml() -> ModuleType: ...

@overload
def show(mode: L["stdout"] = "stdout") -> None: ...
@overload
def show(mode: L["dicts"]) -> _ConfigDict: ...

@overload
def show_config(mode: L["stdout"] = "stdout") -> None: ...
@overload
def show_config(mode: L["dicts"]) -> _ConfigDict: ...
```
