## Supplementary software v0.2.1 for "Virtual control arms for paediatric myopia trials: external validation of axial-elongation models": __init__.cython-30.pxd

```
# NumPy static imports for Cython >= 3.0
#
# If any of the PyArray_* functions are called, import_array must be
# called first.  This is done automatically by Cython 3.0+ if a call
# is not detected inside of the module.
#
# Author: Dag Sverre Seljebotn
#

from cpython.ref cimport Py_INCREF
from cpython.object cimport PyObject, PyTypeObject, PyObject_TypeCheck
cimport libc.stdio as stdio


cdef extern from *:
    # Leave a marker that the NumPy declarations came from NumPy itself and not from Cython.
    # See https://github.com/cython/cython/issues/3573
    """
    /* Using NumPy API declarations from "numpy/__init__.cython-30.pxd" */
    """


cdef extern from "numpy/arrayobject.h":
    # It would be nice to use size_t and ssize_t, but ssize_t has special
    # implicit conversion rules, so just use "long".
    # Note: The actual type only matters for Cython promotion, so long
    #       is closer than int, but could lead to incorrect promotion.
    #       (Not to worrying, and always the status-quo.)
    ctypedef signed long npy_intp
    ctypedef unsigned long npy_uintp

    ctypedef unsigned char      npy_bool

    ctypedef signed char      npy_byte
    ctypedef signed short     npy_short
    ctypedef signed int       npy_int
    ctypedef signed long      npy_long
    ctypedef signed long long npy_longlong

    ctypedef unsigned char      npy_ubyte
    ctypedef unsigned short     npy_ushort
    ctypedef unsigned int       npy_uint
    ctypedef unsigned long      npy_ulong
    ctypedef unsigned long long npy_ulonglong

    ctypedef float        npy_float
    ctypedef double       npy_double
    ctypedef long double  npy_longdouble

    ctypedef signed char        npy_int8
    ctypedef signed short       npy_int16
    ctypedef signed int         npy_int32
    ctypedef signed long long   npy_int64
    ctypedef signed long long   npy_int96
    ctypedef signed long long   npy_int128

    ctypedef unsigned char      npy_uint8
    ctypedef unsigned short     npy_uint16
    ctypedef unsigned int       npy_uint32
    ctypedef unsigned long long npy_uint64
    ctypedef unsigned long long npy_uint96
    ctypedef unsigned long long npy_uint128

    ctypedef float        npy_float32
    ctypedef double       npy_float64
    ctypedef long double  npy_float80
    ctypedef long double  npy_float96
    ctypedef long double  npy_float128

    ctypedef struct npy_cfloat:
        pass

    ctypedef struct npy_cdouble:
        pass

    ctypedef struct npy_clongdouble:
        pass

    ctypedef struct npy_complex64:
        pass

    ctypedef struct npy_complex128:
        pass

    ctypedef struct npy_complex160:
        pass

    ctypedef struct npy_complex192:
        pass

    ctypedef struct npy_complex256:
        pass

    ctypedef struct PyArray_Dims:
        npy_intp *ptr
        int len


    cdef enum NPY_TYPES:
        NPY_BOOL
        NPY_BYTE
        NPY_UBYTE
        NPY_SHORT
        NPY_USHORT
        NPY_INT
        NPY_UINT
        NPY_LONG
        NPY_ULONG
        NPY_LONGLONG
        NPY_ULONGLONG
        NPY_FLOAT
        NPY_DOUBLE
        NPY_LONGDOUBLE
        NPY_CFLOAT
        NPY_CDOUBLE
        NPY_CLONGDOUBLE
        NPY_OBJECT
        NPY_STRING
        NPY_UNICODE
        NPY_VOID
        NPY_DATETIME
        NPY_TIMEDELTA
        NPY_NTYPES_LEGACY
        NPY_NOTYPE

        NPY_INT8
        NPY_INT16
        NPY_INT32
        NPY_INT64
        NPY_INT128
        NPY_INT256
        NPY_UINT8
        NPY_UINT16
        NPY_UINT32
        NPY_UINT64
        NPY_UINT128
        NPY_UINT256
        NPY_FLOAT16
        NPY_FLOAT32
        NPY_FLOAT64
        NPY_FLOAT80
        NPY_FLOAT96
        NPY_FLOAT128
        NPY_FLOAT256
        NPY_COMPLEX32
        NPY_COMPLEX64
        NPY_COMPLEX128
        NPY_COMPLEX160
        NPY_COMPLEX192
        NPY_COMPLEX256
        NPY_COMPLEX512

        NPY_INTP
        NPY_UINTP
        NPY_DEFAULT_INT  # Not a compile time constant (normally)!

    ctypedef enum NPY_ORDER:
        NPY_ANYORDER
        NPY_CORDER
        NPY_FORTRANORDER
        NPY_KEEPORDER

    ctypedef enum NPY_CASTING:
        NPY_NO_CASTING
        NPY_EQUIV_CASTING
        NPY_SAFE_CASTING
        NPY_SAME_KIND_CASTING
        NPY_UNSAFE_CASTING

    ctypedef enum NPY_CLIPMODE:
        NPY_CLIP
        NPY_WRAP
        NPY_RAISE

    ctypedef enum NPY_SCALARKIND:
        NPY_NOSCALAR,
        NPY_BOOL_SCALAR,
        NPY_INTPOS_SCALAR,
        NPY_INTNEG_SCALAR,
        NPY_FLOAT_SCALAR,
        NPY_COMPLEX_SCALAR,
        NPY_OBJECT_SCALAR

    ctypedef enum NPY_SORTKIND:
        NPY_QUICKSORT
        NPY_HEAPSORT
        NPY_MERGESORT

    ctypedef enum NPY_SEARCHSIDE:
        NPY_SEARCHLEFT
        NPY_SEARCHRIGHT

    enum:
        # DEPRECATED since NumPy 1.7 ! Do not use in new code!
        NPY_C_CONTIGUOUS
        NPY_F_CONTIGUOUS
        NPY_CONTIGUOUS
        NPY_FORTRAN
        NPY_OWNDATA
        NPY_FORCECAST
        NPY_ENSURECOPY
        NPY_ENSUREARRAY
        NPY_ELEMENTSTRIDES
        NPY_ALIGNED
        NPY_NOTSWAPPED
        NPY_WRITEABLE
        NPY_ARR_HAS_DESCR

        NPY_BEHAVED
        NPY_BEHAVED_NS
        NPY_CARRAY
        NPY_CARRAY_RO
        NPY_FARRAY
        NPY_FARRAY_RO
        NPY_DEFAULT

        NPY_IN_ARRAY
        NPY_OUT_ARRAY
        NPY_INOUT_ARRAY
        NPY_IN_FARRAY
        NPY_OUT_FARRAY
        NPY_INOUT_FARRAY

        NPY_UPDATE_ALL

    enum:
        # Added in NumPy 1.7 to replace the deprecated enums above.
        NPY_ARRAY_C_CONTIGUOUS
        NPY_ARRAY_F_CONTIGUOUS
        NPY_ARRAY_OWNDATA
        NPY_ARRAY_FORCECAST
        NPY_ARRAY_ENSURECOPY
        NPY_ARRAY_ENSUREARRAY
        NPY_ARRAY_ELEMENTSTRIDES
        NPY_ARRAY_ALIGNED
        NPY_ARRAY_NOTSWAPPED
        NPY_ARRAY_WRITEABLE
        NPY_ARRAY_WRITEBACKIFCOPY

        NPY_ARRAY_BEHAVED
        NPY_ARRAY_BEHAVED_NS
        NPY_ARRAY_CARRAY
        NPY_ARRAY_CARRAY_RO
        NPY_ARRAY_FARRAY
        NPY_ARRAY_FARRAY_RO
        NPY_ARRAY_DEFAULT

        NPY_ARRAY_IN_ARRAY
        NPY_ARRAY_OUT_ARRAY
        NPY_ARRAY_INOUT_ARRAY
        NPY_ARRAY_IN_FARRAY
        NPY_ARRAY_OUT_FARRAY
        NPY_ARRAY_INOUT_FARRAY

        NPY_ARRAY_UPDATE_ALL

    cdef enum:
        NPY_MAXDIMS  # 64 on NumPy 2.x and 32 on NumPy 1.x
        NPY_RAVEL_AXIS  # Used for functions like PyArray_Mean

    ctypedef void (*PyArray_VectorUnaryFunc)(void *, void *, npy_intp, void *,  void *)

    ctypedef struct PyArray_ArrayDescr:
        # shape is a tuple, but Cython doesn't support "tuple shape"
        # inside a non-PyObject declaration, so we have to declare it
        # as just a PyObject*.
        PyObject* shape

    ctypedef struct PyArray_Descr:
        pass

    ctypedef class numpy.dtype [object PyArray_Descr, check_size ignore]:
        # Use PyDataType_* macros when possible, however there are no macros
        # for accessing some of the fields, so some are defined.
        cdef PyTypeObject* typeobj
        cdef char kind
        cdef char type
        # Numpy sometimes mutates this without warning (e.g. it'll
        # sometimes change "|" to "<" in shared dtype objects on
        # little-endian machines). If this matters to you, use
        # PyArray_IsNativeByteOrder(dtype.byteorder) instead of
        # directly accessing this field.
        cdef char byteorder
        cdef int type_num

        @property
        cdef inline npy_intp itemsize(self) noexcept nogil:
            return PyDataType_ELSIZE(self)

        @property
        cdef inline npy_intp alignment(self) noexcept nogil:
            return PyDataType_ALIGNMENT(self)

        # Use fields/names with care as they may be NULL.  You must check
        # for this using PyDataType_HASFIELDS.
        @property
        cdef inline object fields(self):
            return <object>PyDataType_FIELDS(self)

        @property
        cdef inline tuple names(self):
            return <tuple>PyDataType_NAMES(self)

        # Use PyDataType_HASSUBARRAY to test whether this field is
        # valid (the pointer can be NULL). Most users should access
        # this field via the inline helper method PyDataType_SHAPE.
        @property
        cdef inline PyArray_ArrayDescr* subarray(self) noexcept nogil:
            return PyDataType_SUBARRAY(self)

        @property
        cdef inline npy_uint64 flags(self) noexcept nogil:
            """The data types flags."""
            return PyDataType_FLAGS(self)


    ctypedef class numpy.flatiter [object PyArrayIterObject, check_size ignore]:
        # Use through macros
        pass

    ctypedef class numpy.broadcast [object PyArrayMultiIterObject, check_size ignore]:

        @property
        cdef inline int numiter(self) noexcept nogil:
            """The number of arrays that need to be broadcast to the same shape."""
            return PyArray_MultiIter_NUMITER(self)

        @property
        cdef inline npy_intp size(self) noexcept nogil:
            """The total broadcasted size."""
            return PyArray_MultiIter_SIZE(self)

        @property
        cdef inline npy_intp index(self) noexcept nogil:
            """The current (1-d) index into the broadcasted result."""
            return PyArray_MultiIter_INDEX(self)

        @property
        cdef inline int nd(self) noexcept nogil:
            """The number of dimensions in the broadcasted result."""
            return PyArray_MultiIter_NDIM(self)

        @property
        cdef inline npy_intp* dimensions(self) noexcept nogil:
            """The shape of the broadcasted result."""
            return PyArray_MultiIter_DIMS(self)

        @property
        cdef inline void** iters(self) noexcept nogil:
            """An array of iterator objects that holds the iterators for the arrays to be broadcast together.
            On return, the iterators are adjusted for broadcasting."""
            return PyArray_MultiIter_ITERS(self)


    ctypedef struct PyArrayObject:
        # For use in situations where ndarray can't replace PyArrayObject*,
        # like PyArrayObject**.
        pass

    ctypedef class numpy.ndarray [object PyArrayObject, check_size ignore]:
        cdef __cythonbufferdefaults__ = {"mode": "strided"}

        # NOTE: no field declarations since direct access is deprecated since NumPy 1.7
        # Instead, we use properties that map to the corresponding C-API functions.

        @property
        cdef inline PyObject* base(self) noexcept nogil:
            """Returns a borrowed reference to the object owning the data/memory.
            """
            return PyArray_BASE(self)

        @property
        cdef inline dtype descr(self):
            """Returns an owned reference to the dtype of the array.
            """
            return <dtype>PyArray_DESCR(self)

        @property
        cdef inline int ndim(self) noexcept nogil:
            """Returns the number of dimensions in the array.
            """
            return PyArray_NDIM(self)

        @property
        cdef inline npy_intp *shape(self) noexcept nogil:
            """Returns a pointer to the dimensions/shape of the array.
            The number of elements matches the number of dimensions of the array (ndim).
            Can return NULL for 0-dimensional arrays.
            """
            return PyArray_DIMS(self)

        @property
        cdef inline npy_intp *strides(self) noexcept nogil:
            """Returns a pointer to the strides of the array.
            The number of elements matches the number of dimensions of the array (ndim).
            """
            return PyArray_STRIDES(self)

        @property
        cdef inline npy_intp size(self) noexcept nogil:
            """Returns the total size (in number of elements) of the array.
            """
            return PyArray_SIZE(self)

        @property
        cdef inline char* data(self) noexcept nogil:
            """The pointer to the data buffer as a char*.
            This is provided for legacy reasons to avoid direct struct field access.
            For new code that needs this access, you probably want to cast the result
            of `PyArray_DATA()` instead, which returns a 'void*'.
            """
            return PyArray_BYTES(self)


    int _import_array() except -1
    # A second definition so _import_array isn't marked as used when we use it here.
    # Do not use - subject to change any time.
    int __pyx_import_array "_import_array"() except -1

    #
    # Macros from ndarrayobject.h
    #
    bint PyArray_CHKFLAGS(ndarray m, int flags) nogil
    bint PyArray_IS_C_CONTIGUOUS(ndarray arr) nogil
    bint PyArray_IS_F_CONTIGUOUS(ndarray arr) nogil
    bint PyArray_ISCONTIGUOUS(ndarray m) nogil
    bint PyArray_ISWRITEABLE(ndarray m) nogil
    bint PyArray_ISALIGNED(ndarray m) nogil

    int PyArray_NDIM(ndarray) nogil
    bint PyArray_ISONESEGMENT(ndarray) nogil
    bint PyArray_ISFORTRAN(ndarray) nogil
    int PyArray_FORTRANIF(ndarray) nogil

    void* PyArray_DATA(ndarray) nogil
    char* PyArray_BYTES(ndarray) nogil

    npy_intp* PyArray_DIMS(ndarray) nogil
    npy_intp* PyArray_STRIDES(ndarray) nogil
    npy_intp PyArray_DIM(ndarray, size_t) nogil
    npy_intp PyArray_STRIDE(ndarray, size_t) nogil

    PyObject *PyArray_BASE(ndarray) nogil  # returns borrowed reference!
    PyArray_Descr *PyArray_DESCR(ndarray) nogil  # returns borrowed reference to dtype!
    PyArray_Descr *PyArray_DTYPE(ndarray) nogil  # returns borrowed reference to dtype! NP 1.7+ alias for descr.
    int PyArray_FLAGS(ndarray) nogil
    void PyArray_CLEARFLAGS(ndarray, int flags) nogil  # Added in NumPy 1.7
    void PyArray_ENABLEFLAGS(ndarray, int flags) nogil  # Added in NumPy 1.7
    npy_intp PyArray_ITEMSIZE(ndarray) nogil
    int PyArray_TYPE(ndarray arr) nogil

    object PyArray_GETITEM(ndarray arr, void *itemptr)
    int PyArray_SETITEM(ndarray arr, void *itemptr, object obj) except -1

    bint PyTypeNum_ISBOOL(int) nogil
    bint PyTypeNum_ISUNSIGNED(int) nogil
    bint PyTypeNum_ISSIGNED(int) nogil
    bint PyTypeNum_ISINTEGER(int) nogil
    bint PyTypeNum_ISFLOAT(int) nogil
    bint PyTypeNum_ISNUMBER(int) nogil
    bint PyTypeNum_ISSTRING(int) nogil
    bint PyTypeNum_ISCOMPLEX(int) nogil
    bint PyTypeNum_ISFLEXIBLE(int) nogil
    bint PyTypeNum_ISUSERDEF(int) nogil
    bint PyTypeNum_ISEXTENDED(int) nogil
    bint PyTypeNum_ISOBJECT(int) nogil

    npy_intp PyDataType_ELSIZE(dtype) nogil
    npy_intp PyDataType_ALIGNMENT(dtype) nogil
    PyObject* PyDataType_METADATA(dtype) nogil
    PyArray_ArrayDescr* PyDataType_SUBARRAY(dtype) nogil
    PyObject* PyDataType_NAMES(dtype) nogil
    PyObject* PyDataType_FIELDS(dtype) nogil

    bint PyDataType_ISBOOL(dtype) nogil
    bint PyDataType_ISUNSIGNED(dtype) nogil
    bint PyDataType_ISSIGNED(dtype) nogil
    bint PyDataType_ISINTEGER(dtype) nogil
    bint PyDataType_ISFLOAT(dtype) nogil
    bint PyDataType_ISNUMBER(dtype) nogil
    bint PyDataType_ISSTRING(dtype) nogil
    bint PyDataType_ISCOMPLEX(dtype) nogil
    bint PyDataType_ISFLEXIBLE(dtype) nogil
    bint PyDataType_ISUSERDEF(dtype) nogil
    bint PyDataType_ISEXTENDED(dtype) nogil
    bint PyDataType_ISOBJECT(dtype) nogil
    bint PyDataType_HASFIELDS(dtype) nogil
    bint PyDataType_HASSUBARRAY(dtype) nogil
    npy_uint64 PyDataType_FLAGS(dtype) nogil

    bint PyArray_ISBOOL(ndarray) nogil
    bint PyArray_ISUNSIGNED(ndarray) nogil
    bint PyArray_ISSIGNED(ndarray) nogil
    bint PyArray_ISINTEGER(ndarray) nogil
    bint PyArray_ISFLOAT(ndarray) nogil
    bint PyArray_ISNUMBER(ndarray) nogil
    bint PyArray_ISSTRING(ndarray) nogil
    bint PyArray_ISCOMPLEX(ndarray) nogil
    bint PyArray_ISFLEXIBLE(ndarray) nogil
    bint PyArray_ISUSERDEF(ndarray) nogil
    bint PyArray_ISEXTENDED(ndarray) nogil
    bint PyArray_ISOBJECT(ndarray) nogil
    bint PyArray_HASFIELDS(ndarray) nogil

    bint PyArray_ISVARIABLE(ndarray) nogil

    bint PyArray_SAFEALIGNEDCOPY(ndarray) nogil
    bint PyArray_ISNBO(char) nogil              # works on ndarray.byteorder
    bint PyArray_IsNativeByteOrder(char) nogil # works on ndarray.byteorder
    bint PyArray_ISNOTSWAPPED(ndarray) nogil
    bint PyArray_ISBYTESWAPPED(ndarray) nogil

    bint PyArray_FLAGSWAP(ndarray, int) nogil

    bint PyArray_ISCARRAY(ndarray) nogil
    bint PyArray_ISCARRAY_RO(ndarray) nogil
    bint PyArray_ISFARRAY(ndarray) nogil
    bint PyArray_ISFARRAY_RO(ndarray) nogil
    bint PyArray_ISBEHAVED(ndarray) nogil
    bint PyArray_ISBEHAVED_RO(ndarray) nogil


    bint PyDataType_ISNOTSWAPPED(dtype) nogil
    bint PyDataType_ISBYTESWAPPED(dtype) nogil

    bint PyArray_DescrCheck(object)

    bint PyArray_Check(object)
    bint PyArray_CheckExact(object)

    # Cannot be supported due to out arg:
    # bint PyArray_HasArrayInterfaceType(object, dtype, object, object&)
    # bint PyArray_HasArrayInterface(op, out)


    bint PyArray_IsZeroDim(object)
    # Cannot be supported due to ## ## in macro:
    # bint PyArray_IsScalar(object, verbatim work)
    bint PyArray_CheckScalar(object)
    bint PyArray_IsPythonNumber(object)
    bint PyArray_IsPythonScalar(object)
    bint PyArray_IsAnyScalar(object)
    bint PyArray_CheckAnyScalar(object)

    ndarray PyArray_GETCONTIGUOUS(ndarray)
    bint PyArray_SAMESHAPE(ndarray, ndarray) nogil
    npy_intp PyArray_SIZE(ndarray) nogil
    npy_intp PyArray_NBYTES(ndarray) nogil

    object PyArray_FROM_O(object)
    object PyArray_FROM_OF(object m, int flags)
    object PyArray_FROM_OT(object m, int type)
    object PyArray_FROM_OTF(object m, int type, int flags)
    object PyArray_FROMANY(object m, int type, int min, int max, int flags)
    object PyArray_ZEROS(int nd, npy_intp* dims, int type, int fortran)
    object PyArray_EMPTY(int nd, npy_intp* dims, int type, int fortran)
    void PyArray_FILLWBYTE(ndarray, int val)
    object PyArray_ContiguousFromAny(op, int, int min_depth, int max_depth)
    unsigned char PyArray_EquivArrTypes(ndarray a1, ndarray a2)
    bint PyArray_EquivByteorders(int b1, int b2) nogil
    object PyArray_SimpleNew(int nd, npy_intp* dims, int typenum)
    object PyArray_SimpleNewFromData(int nd, npy_intp* dims, int typenum, void* data)
    #object PyArray_SimpleNewFromDescr(int nd, npy_intp* dims, dtype descr)
    object PyArray_ToScalar(void* data, ndarray arr)

    void* PyArray_GETPTR1(ndarray m, npy_intp i) nogil
    void* PyArray_GETPTR2(ndarray m, npy_intp i, npy_intp j) nogil
    void* PyArray_GETPTR3(ndarray m, npy_intp i, npy_intp j, npy_intp k) nogil
    void* PyArray_GETPTR4(ndarray m, npy_intp i, npy_intp j, npy_intp k, npy_intp l) nogil

    # Cannot be supported due to out arg
    # void PyArray_DESCR_REPLACE(descr)


    object PyArray_Copy(ndarray)
    object PyArray_FromObject(object op, int type, int min_depth, int max_depth)
    object PyArray_ContiguousFromObject(object op, int type, int min_depth, int max_depth)
    object PyArray_CopyFromObject(object op, int type, int min_depth, int max_depth)

    object PyArray_Cast(ndarray mp, int type_num)
    object PyArray_Take(ndarray ap, object items, int axis)
    object PyArray_Put(ndarray ap, object items, object values)

    void PyArray_ITER_RESET(flatiter it) nogil
    void PyArray_ITER_NEXT(flatiter it) nogil
    void PyArray_ITER_GOTO(flatiter it, npy_intp* destination) nogil
    void PyArray_ITER_GOTO1D(flatiter it, npy_intp ind) nogil
    void* PyArray_ITER_DATA(flatiter it) nogil
    bint PyArray_ITER_NOTDONE(flatiter it) nogil

    void PyArray_MultiIter_RESET(broadcast multi) nogil
    void PyArray_MultiIter_NEXT(broadcast multi) nogil
    void PyArray_MultiIter_GOTO(broadcast multi, npy_intp dest) nogil
    void PyArray_MultiIter_GOTO1D(broadcast multi, npy_intp ind) nogil
    void* PyArray_MultiIter_DATA(broadcast multi, npy_intp i) nogil
    void PyArray_MultiIter_NEXTi(broadcast multi, npy_intp i) nogil
    bint PyArray_MultiIter_NOTDONE(broadcast multi) nogil
    npy_intp PyArray_MultiIter_SIZE(broadcast multi) nogil
    int PyArray_MultiIter_NDIM(broadcast multi) nogil
    npy_intp PyArray_MultiIter_INDEX(broadcast multi) nogil
    int PyArray_MultiIter_NUMITER(broadcast multi) nogil
    npy_intp* PyArray_MultiIter_DIMS(broadcast multi) nogil
    void** PyArray_MultiIter_ITERS(broadcast multi) nogil

    # Functions from __multiarray_api.h

    # Functions taking dtype and returning object/ndarray are disabled
    # for now as they steal dtype references. I'm conservative and disable
    # more than is probably needed until it can be checked further.
    int PyArray_INCREF (ndarray) except *  # uses PyArray_Item_INCREF...
    int PyArray_XDECREF (ndarray) except *  # uses PyArray_Item_DECREF...
    dtype PyArray_DescrFromType (int)
    object PyArray_TypeObjectFromType (int)
    char * PyArray_Zero (ndarray)
    char * PyArray_One (ndarray)
    #object PyArray_CastToType (ndarray, dtype, int)
    int PyArray_CanCastSafely (int, int)  # writes errors
    npy_bool PyArray_CanCastTo (dtype, dtype)  # writes errors
    int PyArray_ObjectType (object, int) except 0
    dtype PyArray_DescrFromObject (object, dtype)
    #ndarray* PyArray_ConvertToCommonType (object, int *)
    dtype PyArray_DescrFromScalar (object)
    dtype PyArray_DescrFromTypeObject (object)
    npy_intp PyArray_Size (object)
    #object PyArray_Scalar (void *, dtype, object)
    #object PyArray_FromScalar (object, dtype)
    void PyArray_ScalarAsCtype (object, void *)
    #int PyArray_CastScalarToCtype (object, void *, dtype)
    #int PyArray_CastScalarDirect (object, dtype, void *, int)
    #PyArray_VectorUnaryFunc * PyArray_GetCastFunc (dtype, int)
    #object PyArray_FromAny (object, dtype, int, int, int, object)
    object PyArray_EnsureArray (object)
    object PyArray_EnsureAnyArray (object)
    #object PyArray_FromFile (stdio.FILE *, dtype, npy_intp, char *)
    #object PyArray_FromString (char *, npy_intp, dtype, npy_intp, char *)
    #object PyArray_FromBuffer (object, dtype, npy_intp, npy_intp)
    #object PyArray_FromIter (object, dtype, npy_intp)
    object PyArray_Return (ndarray)
    #object PyArray_GetField (ndarray, dtype, int)
    #int PyArray_SetField (ndarray, dtype, int, object) except -1
    object PyArray_Byteswap (ndarray, npy_bool)
    object PyArray_Resize (ndarray, PyArray_Dims *, int, NPY_ORDER)
    int PyArray_CopyInto (ndarray, ndarray) except -1
    int PyArray_CopyAnyInto (ndarray, ndarray) except -1
    int PyArray_CopyObject (ndarray, object) except -1
    object PyArray_NewCopy (ndarray, NPY_ORDER)
    object PyArray_ToList (ndarray)
    object PyArray_ToString (ndarray, NPY_ORDER)
    int PyArray_ToFile (ndarray, stdio.FILE *, char *, char *) except -1
    int PyArray_Dump (object, object, int) except -1
    object PyArray_Dumps (object, int)
    int PyArray_ValidType (int)  # Cannot error
    void PyArray_UpdateFlags (ndarray, int)
    object PyArray_New (type, int, npy_intp *, int, npy_intp *, void *, int, int, object)
    #object PyArray_NewFromDescr (type, dtype, int, npy_intp *, npy_intp *, void *, int, object)
    #dtype PyArray_DescrNew (dtype)
    dtype PyArray_DescrNewFromType (int)
    double PyArray_GetPriority (object, double)  # clears errors as of 1.25
    object PyArray_IterNew (object)
    object PyArray_MultiIterNew (int, ...)

    int PyArray_PyIntAsInt (object) except? -1
    npy_intp PyArray_PyIntAsIntp (object)
    int PyArray_Broadcast (broadcast) except -1
    int PyArray_FillWithScalar (ndarray, object) except -1
    npy_bool PyArray_CheckStrides (int, int, npy_intp, npy_intp, npy_intp *, npy_intp *)
    dtype PyArray_DescrNewByteorder (dtype, char)
    object PyArray_IterAllButAxis (object, int *)
    #object PyArray_CheckFromAny (object, dtype, int, int, int, object)
    #object PyArray_FromArray (ndarray, dtype, int)
    object PyArray_FromInterface (object)
    object PyArray_FromStructInterface (object)
    #object PyArray_FromArrayAttr (object, dtype, object)
    #NPY_SCALARKIND PyArray_ScalarKind (int, ndarray*)
    int PyArray_CanCoerceScalar (int, int, NPY_SCALARKIND)
    npy_bool PyArray_CanCastScalar (type, type)
    int PyArray_RemoveSmallest (broadcast) except -1
    int PyArray_ElementStrides (object)
    void PyArray_Item_INCREF (char *, dtype) except *
    void PyArray_Item_XDECREF (char *, dtype) except *
    object PyArray_Transpose (ndarray, PyArray_Dims *)
    object PyArray_TakeFrom (ndarray, object, int, ndarray, NPY_CLIPMODE)
    object PyArray_PutTo (ndarray, object, object, NPY_CLIPMODE)
    object PyArray_PutMask (ndarray, object, object)
    object PyArray_Repeat (ndarray, object, int)
    object PyArray_Choose (ndarray, object, ndarray, NPY_CLIPMODE)
    int PyArray_Sort (ndarray, int, NPY_SORTKIND) except -1
    object PyArray_ArgSort (ndarray, int, NPY_SORTKIND)
    object PyArray_SearchSorted (ndarray, object, NPY_SEARCHSIDE, PyObject *)
    object PyArray_ArgMax (ndarray, int, ndarray)
    object PyArray_ArgMin (ndarray, int, ndarray)
    object PyArray_Reshape (ndarray, object)
    object PyArray_Newshape (ndarray, PyArray_Dims *, NPY_ORDER)
    object PyArray_Squeeze (ndarray)
    #object PyArray_View (ndarray, dtype, type)
    object PyArray_SwapAxes (ndarray, int, int)
    object PyArray_Max (ndarray, int, ndarray)
    object PyArray_Min (ndarray, int, ndarray)
    object PyArray_Ptp (ndarray, int, ndarray)
    object PyArray_Mean (ndarray, int, int, ndarray)
    object PyArray_Trace (ndarray, int, int, int, int, ndarray)
    object PyArray_Diagonal (ndarray, int, int, int)
    object PyArray_Clip (ndarray, object, object, ndarray)
    object PyArray_Conjugate (ndarray, ndarray)
    object PyArray_Nonzero (ndarray)
    object PyArray_Std (ndarray, int, int, ndarray, int)
    object PyArray_Sum (ndarray, int, int, ndarray)
    object PyArray_CumSum (ndarray, int, int, ndarray)
    object PyArray_Prod (ndarray, int, int, ndarray)
    object PyArray_CumProd (ndarray, int, int, ndarray)
    object PyArray_All (ndarray, int, ndarray)
    object PyArray_Any (ndarray, int, ndarray)
    object PyArray_Compress (ndarray, object, int, ndarray)
    object PyArray_Flatten (ndarray, NPY_ORDER)
    object PyArray_Ravel (ndarray, NPY_ORDER)
    npy_intp PyArray_MultiplyList (npy_intp *, int)
    int PyArray_MultiplyIntList (int *, int)
    void * PyArray_GetPtr (ndarray, npy_intp*)
    int PyArray_CompareLists (npy_intp *, npy_intp *, int)
    #int PyArray_AsCArray (object*, void *, npy_intp *, int, dtype)
    int PyArray_Free (object, void *)
    #int PyArray_Converter (object, object*)
    int PyArray_IntpFromSequence (object, npy_intp *, int) except -1
    object PyArray_Concatenate (object, int)
    object PyArray_InnerProduct (object, object)
    object PyArray_MatrixProduct (object, object)
    object PyArray_Correlate (object, object, int)
    #int PyArray_DescrConverter (object, dtype*) except 0
    #int PyArray_DescrConverter2 (object, dtype*) except 0
    int PyArray_IntpConverter (object, PyArray_Dims *) except 0
    #int PyArray_BufferConverter (object, chunk) except 0
    int PyArray_AxisConverter (object, int *) except 0
    int PyArray_BoolConverter (object, npy_bool *) except 0
    int PyArray_ByteorderConverter (object, char *) except 0
    int PyArray_OrderConverter (object, NPY_ORDER *) except 0
    unsigned char PyArray_EquivTypes (dtype, dtype)  # clears errors
    #object PyArray_Zeros (int, npy_intp *, dtype, int)
    #object PyArray_Empty (int, npy_intp *, dtype, int)
    object PyArray_Where (object, object, object)
    object PyArray_Arange (double, double, double, int)
    #object PyArray_ArangeObj (object, object, object, dtype)
    int PyArray_SortkindConverter (object, NPY_SORTKIND *) except 0
    object PyArray_LexSort (object, int)
    object PyArray_Round (ndarray, int, ndarray)
    unsigned char PyArray_EquivTypenums (int, int)
    int PyArray_RegisterDataType (dtype) except -1
    int PyArray_RegisterCastFunc (dtype, int, PyArray_VectorUnaryFunc *) except -1
    int PyArray_RegisterCanCast (dtype, int, NPY_SCALARKIND) except -1
    #void PyArray_InitArrFuncs (PyArray_ArrFuncs *)
    object PyArray_IntTupleFromIntp (int, npy_intp *)
    int PyArray_ClipmodeConverter (object, NPY_CLIPMODE *) except 0
    #int PyArray_OutputConverter (object, ndarray*) except 0
    object PyArray_BroadcastToShape (object, npy_intp *, int)
    #int PyArray_DescrAlignConverter (object, dtype*) except 0
    #int PyArray_DescrAlignConverter2 (object, dtype*) except 0
    int PyArray_SearchsideConverter (object, void *) except 0
    object PyArray_CheckAxis (ndarray, int *, int)
    npy_intp PyArray_OverflowMultiplyList (npy_intp *, int)
    int PyArray_SetBaseObject(ndarray, base) except -1 # NOTE: steals a reference to base! Use "set_array_base()" instead.

    # The memory handler functions require the NumPy 1.22 API
    # and may require defining NPY_TARGET_VERSION
    ctypedef struct PyDataMemAllocator:
        void *ctx
        void* (*malloc) (void *ctx, size_t size)
        void* (*calloc) (void *ctx, size_t nelem, size_t elsize)
        void* (*realloc) (void *ctx, void *ptr, size_t new_size)
        void (*free) (void *ctx, void *ptr, size_t size)

    ctypedef struct PyDataMem_Handler:
        char* name
        npy_uint8 version
        PyDataMemAllocator allocator

    object PyDataMem_SetHandler(object handler)
    object PyDataMem_GetHandler()

    # additional datetime related functions are defined below


# Typedefs that matches the runtime dtype objects in
# the numpy module.

# The ones that are commented out needs an IFDEF function
# in Cython to enable them only on the right systems.

ctypedef npy_int8       int8_t
ctypedef npy_int16      int16_t
ctypedef npy_int32      int32_t
ctypedef npy_int64      int64_t
#ctypedef npy_int96      int96_t
#ctypedef npy_int128     int128_t

ctypedef npy_uint8      uint8_t
ctypedef npy_uint16     uint16_t
ctypedef npy_uint32     uint32_t
ctypedef npy_uint64     uint64_t
#ctypedef npy_uint96     uint96_t
#ctypedef npy_uint128    uint128_t

ctypedef npy_float32    float32_t
ctypedef npy_float64    float64_t
#ctypedef npy_float80    float80_t
#ctypedef npy_float128   float128_t

ctypedef float complex  complex64_t
ctypedef double complex complex128_t

ctypedef npy_longlong   longlong_t
ctypedef npy_ulonglong  ulonglong_t

ctypedef npy_intp       intp_t
ctypedef npy_uintp      uintp_t

ctypedef npy_double     float_t
ctypedef npy_double     double_t
ctypedef npy_longdouble longdouble_t

ctypedef float complex       cfloat_t
ctypedef double complex      cdouble_t
ctypedef double complex      complex_t
ctypedef long double complex clongdouble_t

cdef inline object PyArray_MultiIterNew1(a):
    return PyArray_MultiIterNew(1, <void*>a)

cdef inline object PyArray_MultiIterNew2(a, b):
    return PyArray_MultiIterNew(2, <void*>a, <void*>b)

cdef inline object PyArray_MultiIterNew3(a, b, c):
    return PyArray_MultiIterNew(3, <void*>a, <void*>b, <void*> c)

cdef inline object PyArray_MultiIterNew4(a, b, c, d):
    return PyArray_MultiIterNew(4, <void*>a, <void*>b, <void*>c, <void*> d)

cdef inline object PyArray_MultiIterNew5(a, b, c, d, e):
    return PyArray_MultiIterNew(5, <void*>a, <void*>b, <void*>c, <void*> d, <void*> e)

cdef inline tuple PyDataType_SHAPE(dtype d):
    if PyDataType_HASSUBARRAY(d):
        return <tuple>d.subarray.shape
    else:
        return ()


cdef extern from "numpy/ndarrayobject.h":
    PyTypeObject PyTimedeltaArrType_Type
    PyTypeObject PyDatetimeArrType_Type
    ctypedef int64_t npy_timedelta
    ctypedef int64_t npy_datetime

cdef extern from "numpy/ndarraytypes.h":
    ctypedef struct PyArray_DatetimeMetaData:
        NPY_DATETIMEUNIT base
        int64_t num

    ctypedef struct npy_datetimestruct:
        int64_t year
        int32_t month, day, hour, min, sec, us, ps, as

    # Iterator API added in v1.6
    #
    # These don't match the definition in the C API because Cython can't wrap
    # function pointers that return functions.
    # https://github.com/cython/cython/issues/6720
    ctypedef int (*NpyIter_IterNextFunc "NpyIter_IterNextFunc *")(NpyIter* it) noexcept nogil
    ctypedef void (*NpyIter_GetMultiIndexFunc "NpyIter_GetMultiIndexFunc *")(NpyIter* it, npy_intp* outcoords) noexcept nogil


cdef extern from "numpy/arrayscalars.h":

    # abstract types
    ctypedef class numpy.generic [object PyObject]:
        pass
    ctypedef class numpy.number [object PyObject]:
        pass
    ctypedef class numpy.integer [object PyObject]:
        pass
    ctypedef class numpy.signedinteger [object PyObject]:
        pass
    ctypedef class numpy.unsignedinteger [object PyObject]:
        pass
    ctypedef class numpy.inexact [object PyObject]:
        pass
    ctypedef class numpy.floating [object PyObject]:
        pass
    ctypedef class numpy.complexfloating [object PyObject]:
        pass
    ctypedef class numpy.flexible [object PyObject]:
        pass
    ctypedef class numpy.character [object PyObject]:
        pass

    ctypedef struct PyDatetimeScalarObject:
        # PyObject_HEAD
        npy_datetime obval
        PyArray_DatetimeMetaData obmeta

    ctypedef struct PyTimedeltaScalarObject:
        # PyObject_HEAD
        npy_timedelta obval
        PyArray_DatetimeMetaData obmeta

    ctypedef enum NPY_DATETIMEUNIT:
        NPY_FR_Y
        NPY_FR_M
        NPY_FR_W
        NPY_FR_D
        NPY_FR_B
        NPY_FR_h
        NPY_FR_m
        NPY_FR_s
        NPY_FR_ms
        NPY_FR_us
        NPY_FR_ns
        NPY_FR_ps
        NPY_FR_fs
        NPY_FR_as
        NPY_FR_GENERIC


cdef extern from "numpy/arrayobject.h":
    # These are part of the C-API defined in `__multiarray_api.h`

    # NumPy internal definitions in datetime_strings.c:
    int get_datetime_iso_8601_strlen "NpyDatetime_GetDatetimeISO8601StrLen" (
            int local, NPY_DATETIMEUNIT base)
    int make_iso_8601_datetime "NpyDatetime_MakeISO8601Datetime" (
            npy_datetimestruct *dts, char *outstr, npy_intp outlen,
            int local, int utc, NPY_DATETIMEUNIT base, int tzoffset,
            NPY_CASTING casting) except -1

    # NumPy internal definition in datetime.c:
    # May return 1 to indicate that object does not appear to be a datetime
    # (returns 0 on success).
    int convert_pydatetime_to_datetimestruct "NpyDatetime_ConvertPyDateTimeToDatetimeStruct" (
            PyObject *obj, npy_datetimestruct *out,
            NPY_DATETIMEUNIT *out_bestunit, int apply_tzinfo) except -1
    int convert_datetime64_to_datetimestruct "NpyDatetime_ConvertDatetime64ToDatetimeStruct" (
            PyArray_DatetimeMetaData *meta, npy_datetime dt,
            npy_datetimestruct *out) except -1
    int convert_datetimestruct_to_datetime64 "NpyDatetime_ConvertDatetimeStructToDatetime64"(
            PyArray_DatetimeMetaData *meta, const npy_datetimestruct *dts,
            npy_datetime *out) except -1


#
# ufunc API
#

cdef extern from "numpy/ufuncobject.h":

    ctypedef void (*PyUFuncGenericFunction) (char **, npy_intp *, npy_intp *, void *)

    ctypedef class numpy.ufunc [object PyUFuncObject, check_size ignore]:
        cdef:
            int nin, nout, nargs
            int identity
            PyUFuncGenericFunction *functions
            void **data
            int ntypes
            int check_return
            char *name
            char *types
            char *doc
            void *ptr
            PyObject *obj
            PyObject *userloops

    cdef enum:
        PyUFunc_Zero
        PyUFunc_One
        PyUFunc_None
        UFUNC_FPE_DIVIDEBYZERO
        UFUNC_FPE_OVERFLOW
        UFUNC_FPE_UNDERFLOW
        UFUNC_FPE_INVALID

    object PyUFunc_FromFuncAndData(PyUFuncGenericFunction *,
          void **, char *, int, int, int, int, char *, char *, int)
    int PyUFunc_RegisterLoopForType(ufunc, int,
                                    PyUFuncGenericFunction, int *, void *) except -1
    void PyUFunc_f_f_As_d_d \
         (char **, npy_intp *, npy_intp *, void *)
    void PyUFunc_d_d \
         (char **, npy_intp *, npy_intp *, void *)
    void PyUFunc_f_f \
         (char **, npy_intp *, npy_intp *, void *)
    void PyUFunc_g_g \
         (char **, npy_intp *, npy_intp *, void *)
    void PyUFunc_F_F_As_D_D \
         (char **, npy_intp *, npy_intp *, void *)
    void PyUFunc_F_F \
         (char **, npy_intp *, npy_intp *, void *)
    void PyUFunc_D_D \
         (char **, npy_intp *, npy_intp *, void *)
    void PyUFunc_G_G \
         (char **, npy_intp *, npy_intp *, void *)
    void PyUFunc_O_O \
         (char **, npy_intp *, npy_intp *, void *)
    void PyUFunc_ff_f_As_dd_d \
         (char **, npy_intp *, npy_intp *, void *)
    void PyUFunc_ff_f \
         (char **, npy_intp *, npy_intp *, void *)
    void PyUFunc_dd_d \
         (char **, npy_intp *, npy_intp *, void *)
    void PyUFunc_gg_g \
         (char **, npy_intp *, npy_intp *, void *)
    void PyUFunc_FF_F_As_DD_D \
         (char **, npy_intp *, npy_intp *, void *)
    void PyUFunc_DD_D \
         (char **, npy_intp *, npy_intp *, void *)
    void PyUFunc_FF_F \
         (char **, npy_intp *, npy_intp *, void *)
    void PyUFunc_GG_G \
         (char **, npy_intp *, npy_intp *, void *)
    void PyUFunc_OO_O \
         (char **, npy_intp *, npy_intp *, void *)
    void PyUFunc_O_O_method \
         (char **, npy_intp *, npy_intp *, void *)
    void PyUFunc_OO_O_method \
         (char **, npy_intp *, npy_intp *, void *)
    void PyUFunc_On_Om \
         (char **, npy_intp *, npy_intp *, void *)
    void PyUFunc_clearfperr()
    int PyUFunc_getfperr()
    int PyUFunc_ReplaceLoopBySignature \
        (ufunc, PyUFuncGenericFunction, int *, PyUFuncGenericFunction *)
    object PyUFunc_FromFuncAndDataAndSignature \
             (PyUFuncGenericFunction *, void **, char *, int, int, int,
              int, char *, char *, int, char *)

    int _import_umath() except -1

cdef inline void set_array_base(ndarray arr, object base) except *:
    Py_INCREF(base) # important to do this before stealing the reference below!
    PyArray_SetBaseObject(arr, base)

cdef inline object get_array_base(ndarray arr):
    base = PyArray_BASE(arr)
    if base is NULL:
        return None
    return <object>base

# Versions of the import_* functions which are more suitable for
# Cython code.
cdef inline int import_array() except -1:
    try:
        __pyx_import_array()
    except Exception:
        raise ImportError("numpy._core.multiarray failed to import")

cdef inline int import_umath() except -1:
    try:
        _import_umath()
    except Exception:
        raise ImportError("numpy._core.umath failed to import")

cdef inline int import_ufunc() except -1:
    try:
        _import_umath()
    except Exception:
        raise ImportError("numpy._core.umath failed to import")


cdef inline bint is_timedelta64_object(object obj) noexcept:
    """
    Cython equivalent of `isinstance(obj, np.timedelta64)`

    Parameters
    ----------
    obj : object

    Returns
    -------
    bool
    """
    return PyObject_TypeCheck(obj, &PyTimedeltaArrType_Type)


cdef inline bint is_datetime64_object(object obj) noexcept:
    """
    Cython equivalent of `isinstance(obj, np.datetime64)`

    Parameters
    ----------
    obj : object

    Returns
    -------
    bool
    """
    return PyObject_TypeCheck(obj, &PyDatetimeArrType_Type)


cdef inline npy_datetime get_datetime64_value(object obj) noexcept nogil:
    """
    returns the int64 value underlying scalar numpy datetime64 object

    Note that to interpret this as a datetime, the corresponding unit is
    also needed.  That can be found using `get_datetime64_unit`.
    """
    return (<PyDatetimeScalarObject*>obj).obval


cdef inline npy_timedelta get_timedelta64_value(object obj) noexcept nogil:
    """
    returns the int64 value underlying scalar numpy timedelta64 object
    """
    return (<PyTimedeltaScalarObject*>obj).obval


cdef inline NPY_DATETIMEUNIT get_datetime64_unit(object obj) noexcept nogil:
    """
    returns the unit part of the dtype for a numpy datetime64 object.
    """
    return <NPY_DATETIMEUNIT>(<PyDatetimeScalarObject*>obj).obmeta.base


cdef extern from "numpy/arrayobject.h":

    ctypedef struct NpyIter:
        pass

    cdef enum:
        NPY_FAIL
        NPY_SUCCEED

    cdef enum:
        # Track an index representing C order
        NPY_ITER_C_INDEX
        # Track an index representing Fortran order
        NPY_ITER_F_INDEX
        # Track a multi-index
        NPY_ITER_MULTI_INDEX
        # User code external to the iterator does the 1-dimensional innermost loop
        NPY_ITER_EXTERNAL_LOOP
        # Convert all the operands to a common data type
        NPY_ITER_COMMON_DTYPE
        # Operands may hold references, requiring API access during iteration
        NPY_ITER_REFS_OK
        # Zero-sized operands should be permitted, iteration checks IterSize for 0
        NPY_ITER_ZEROSIZE_OK
        # Permits reductions (size-0 stride with dimension size > 1)
        NPY_ITER_REDUCE_OK
        # Enables sub-range iteration
        NPY_ITER_RANGED
        # Enables buffering
        NPY_ITER_BUFFERED
        # When buffering is enabled, grows the inner loop if possible
        NPY_ITER_GROWINNER
        # Delay allocation of buffers until first Reset* call
        NPY_ITER_DELAY_BUFALLOC
        # When NPY_KEEPORDER is specified, disable reversing negative-stride axes
        NPY_ITER_DONT_NEGATE_STRIDES
        NPY_ITER_COPY_IF_OVERLAP
        # The operand will be read from and written to
        NPY_ITER_READWRITE
        # The operand will only be read from
        NPY_ITER_READONLY
        # The operand will only be written to
        NPY_ITER_WRITEONLY
        # The operand's data must be in native byte order
        NPY_ITER_NBO
        # The operand's data must be aligned
        NPY_ITER_ALIGNED
        # The operand's data must be contiguous (within the inner loop)
        NPY_ITER_CONTIG
        # The operand may be copied to satisfy requirements
        NPY_ITER_COPY
        # The operand may be copied with WRITEBACKIFCOPY to satisfy requirements
        NPY_ITER_UPDATEIFCOPY
        # Allocate the operand if it is NULL
        NPY_ITER_ALLOCATE
        # If an operand is allocated, don't use any subtype
        NPY_ITER_NO_SUBTYPE
        # This is a virtual array slot, operand is NULL but temporary data is there
        NPY_ITER_VIRTUAL
        # Require that the dimension match the iterator dimensions exactly
        NPY_ITER_NO_BROADCAST
        # A mask is being used on this array, affects buffer -> array copy
        NPY_ITER_WRITEMASKED
        # This array is the mask for all WRITEMASKED operands
        NPY_ITER_ARRAYMASK
        # Assume iterator order data access for COPY_IF_OVERLAP
        NPY_ITER_OVERLAP_ASSUME_ELEMENTWISE

    # construction and destruction functions
    NpyIter* NpyIter_New(ndarray arr, npy_uint32 flags, NPY_ORDER order,
                         NPY_CASTING casting, dtype datatype) except NULL
    NpyIter* NpyIter_MultiNew(npy_intp nop, PyArrayObject** op, npy_uint32 flags,
                              NPY_ORDER order, NPY_CASTING casting, npy_uint32*
                              op_flags, PyArray_Descr** op_dtypes) except NULL
    NpyIter* NpyIter_AdvancedNew(npy_intp nop, PyArrayObject** op,
                                 npy_uint32 flags, NPY_ORDER order,
                                 NPY_CASTING casting, npy_uint32* op_flags,
                                 PyArray_Descr** op_dtypes, int oa_ndim,
                                 int** op_axes, const npy_intp* itershape,
                                 npy_intp buffersize) except NULL
    NpyIter* NpyIter_Copy(NpyIter* it) except NULL
    int NpyIter_RemoveAxis(NpyIter* it, int axis) except NPY_FAIL
    int NpyIter_RemoveMultiIndex(NpyIter* it) except NPY_FAIL
    int NpyIter_EnableExternalLoop(NpyIter* it) except NPY_FAIL
    int NpyIter_Deallocate(NpyIter* it) except NPY_FAIL
    int NpyIter_Reset(NpyIter* it, char** errmsg) except NPY_FAIL
    int NpyIter_ResetToIterIndexRange(NpyIter* it, npy_intp istart,
                                      npy_intp iend, char** errmsg) except NPY_FAIL
    int NpyIter_ResetBasePointers(NpyIter* it, char** baseptrs, char** errmsg) except NPY_FAIL
    int NpyIter_GotoMultiIndex(NpyIter* it, const npy_intp* multi_index) except NPY_FAIL
    int NpyIter_GotoIndex(NpyIter* it, npy_intp index) except NPY_FAIL
    npy_intp NpyIter_GetIterSize(NpyIter* it) nogil
    npy_intp NpyIter_GetIterIndex(NpyIter* it) nogil
    void NpyIter_GetIterIndexRange(NpyIter* it, npy_intp* istart,
                                   npy_intp* iend) nogil
    int NpyIter_GotoIterIndex(NpyIter* it, npy_intp iterindex) except NPY_FAIL
    npy_bool NpyIter_HasDelayedBufAlloc(NpyIter* it) nogil
    npy_bool NpyIter_HasExternalLoop(NpyIter* it) nogil
    npy_bool NpyIter_HasMultiIndex(NpyIter* it) nogil
    npy_bool NpyIter_HasIndex(NpyIter* it) nogil
    npy_bool NpyIter_RequiresBuffering(NpyIter* it) nogil
    npy_bool NpyIter_IsBuffered(NpyIter* it) nogil
    npy_bool NpyIter_IsGrowInner(NpyIter* it) nogil
    npy_intp NpyIter_GetBufferSize(NpyIter* it) nogil
    int NpyIter_GetNDim(NpyIter* it) nogil
    int NpyIter_GetNOp(NpyIter* it) nogil
    npy_intp* NpyIter_GetAxisStrideArray(NpyIter* it, int axis) except NULL
    int NpyIter_GetShape(NpyIter* it, npy_intp* outshape) nogil
    PyArray_Descr** NpyIter_GetDescrArray(NpyIter* it)
    PyArrayObject** NpyIter_GetOperandArray(NpyIter* it)
    ndarray NpyIter_GetIterView(NpyIter* it, npy_intp i)
    void NpyIter_GetReadFlags(NpyIter* it, char* outreadflags)
    void NpyIter_GetWriteFlags(NpyIter* it, char* outwriteflags)
    int NpyIter_CreateCompatibleStrides(NpyIter* it, npy_intp itemsize,
                                        npy_intp* outstrides) except NPY_FAIL
    npy_bool NpyIter_IsFirstVisit(NpyIter* it, int iop) nogil
    # functions for iterating an NpyIter object
    #
    # These don't match the definition in the C API because Cython can't wrap
    # function pointers that return functions.
    NpyIter_IterNextFunc NpyIter_GetIterNext(NpyIter* it, char** errmsg) except NULL
    NpyIter_GetMultiIndexFunc NpyIter_GetGetMultiIndex(NpyIter* it,
                                                       char** errmsg) except NULL
    char** NpyIter_GetDataPtrArray(NpyIter* it) nogil
    char** NpyIter_GetInitialDataPtrArray(NpyIter* it) nogil
    npy_intp* NpyIter_GetIndexPtr(NpyIter* it)
    npy_intp* NpyIter_GetInnerStrideArray(NpyIter* it) nogil
    npy_intp* NpyIter_GetInnerLoopSizePtr(NpyIter* it) nogil
    void NpyIter_GetInnerFixedStrideArray(NpyIter* it, npy_intp* outstrides) nogil
    npy_bool NpyIter_IterationNeedsAPI(NpyIter* it) nogil
    void NpyIter_DebugPrint(NpyIter* it)
```
