## Supplementary software v0.2.1 for "Virtual control arms for paediatric myopia trials: external validation of axial-elongation models": __init__.py

```
"""
NumPy
=====

Provides
  1. An array object of arbitrary homogeneous items
  2. Fast mathematical operations over arrays
  3. Linear Algebra, Fourier Transforms, Random Number Generation

How to use the documentation
----------------------------
Documentation is available in two forms: docstrings provided
with the code, and a loose standing reference guide, available from
`the NumPy homepage <https://numpy.org>`_.

We recommend exploring the docstrings using
`IPython <https://ipython.org>`_, an advanced Python shell with
TAB-completion and introspection capabilities.  See below for further
instructions.

The docstring examples assume that `numpy` has been imported as ``np``::

  >>> import numpy as np

Code snippets are indicated by three greater-than signs::

  >>> x = 42
  >>> x = x + 1

Use the built-in ``help`` function to view a function's docstring::

  >>> help(np.sort)
  ... # doctest: +SKIP

For some objects, ``np.info(obj)`` may provide additional help.  This is
particularly true if you see the line "Help on ufunc object:" at the top
of the help() page.  Ufuncs are implemented in C, not Python, for speed.
The native Python help() does not know how to view their help, but our
np.info() function does.

Available subpackages
---------------------
lib
    Basic functions used by several sub-packages.
random
    Core Random Tools
linalg
    Core Linear Algebra Tools
fft
    Core FFT routines
polynomial
    Polynomial tools
testing
    NumPy testing tools
distutils
    Enhancements to distutils with support for
    Fortran compilers support and more (for Python <= 3.11)

Utilities
---------
test
    Run numpy unittests
show_config
    Show numpy build configuration
__version__
    NumPy version string

Viewing documentation using IPython
-----------------------------------

Start IPython and import `numpy` usually under the alias ``np``: `import
numpy as np`.  Then, directly past or use the ``%cpaste`` magic to paste
examples into the shell.  To see which functions are available in `numpy`,
type ``np.<TAB>`` (where ``<TAB>`` refers to the TAB key), or use
``np.*cos*?<ENTER>`` (where ``<ENTER>`` refers to the ENTER key) to narrow
down the list.  To view the docstring for a function, use
``np.cos?<ENTER>`` (to view the docstring) and ``np.cos??<ENTER>`` (to view
the source code).

Copies vs. in-place operation
-----------------------------
Most of the functions in `numpy` return a copy of the array argument
(e.g., `np.sort`).  In-place versions of these functions are often
available as array methods, i.e. ``x = np.array([1,2,3]); x.sort()``.
Exceptions to this rule are documented.

"""
import os
import sys
import warnings

from ._globals import _NoValue, _CopyMode
from ._expired_attrs_2_0 import __expired_attributes__


# If a version with git hash was stored, use that instead
from . import version
from .version import __version__

# We first need to detect if we're being called as part of the numpy setup
# procedure itself in a reliable manner.
try:
    __NUMPY_SETUP__
except NameError:
    __NUMPY_SETUP__ = False

if __NUMPY_SETUP__:
    sys.stderr.write('Running from numpy source directory.\n')
else:
    # Allow distributors to run custom init code before importing numpy._core
    from . import _distributor_init

    try:
        from numpy.__config__ import show_config
    except ImportError as e:
        msg = """Error importing numpy: you should not try to import numpy from
        its source directory; please exit the numpy source tree, and relaunch
        your python interpreter from there."""
        raise ImportError(msg) from e

    from . import _core
    from ._core import (
        False_, ScalarType, True_,
        abs, absolute, acos, acosh, add, all, allclose,
        amax, amin, any, arange, arccos, arccosh, arcsin, arcsinh,
        arctan, arctan2, arctanh, argmax, argmin, argpartition, argsort,
        argwhere, around, array, array2string, array_equal, array_equiv,
        array_repr, array_str, asanyarray, asarray, ascontiguousarray,
        asfortranarray, asin, asinh, atan, atanh, atan2, astype, atleast_1d,
        atleast_2d, atleast_3d, base_repr, binary_repr, bitwise_and,
        bitwise_count, bitwise_invert, bitwise_left_shift, bitwise_not,
        bitwise_or, bitwise_right_shift, bitwise_xor, block, bool, bool_,
        broadcast, busday_count, busday_offset, busdaycalendar, byte, bytes_,
        can_cast, cbrt, cdouble, ceil, character, choose, clip, clongdouble,
        complex128, complex64, complexfloating, compress, concat, concatenate,
        conj, conjugate, convolve, copysign, copyto, correlate, cos, cosh,
        count_nonzero, cross, csingle, cumprod, cumsum, cumulative_prod,
        cumulative_sum, datetime64, datetime_as_string, datetime_data,
        deg2rad, degrees, diagonal, divide, divmod, dot, double, dtype, e,
        einsum, einsum_path, empty, empty_like, equal, errstate, euler_gamma,
        exp, exp2, expm1, fabs, finfo, flatiter, flatnonzero, flexible,
        float16, float32, float64, float_power, floating, floor, floor_divide,
        fmax, fmin, fmod, format_float_positional, format_float_scientific,
        frexp, from_dlpack, frombuffer, fromfile, fromfunction, fromiter,
        frompyfunc, fromstring, full, full_like, gcd, generic, geomspace,
        get_printoptions, getbufsize, geterr, geterrcall, greater,
        greater_equal, half, heaviside, hstack, hypot, identity, iinfo,
        indices, inexact, inf, inner, int16, int32, int64, int8, int_, intc,
        integer, intp, invert, is_busday, isclose, isdtype, isfinite,
        isfortran, isinf, isnan, isnat, isscalar, issubdtype, lcm, ldexp,
        left_shift, less, less_equal, lexsort, linspace, little_endian, log,
        log10, log1p, log2, logaddexp, logaddexp2, logical_and, logical_not,
        logical_or, logical_xor, logspace, long, longdouble, longlong, matmul,
        matvec, matrix_transpose, max, maximum, may_share_memory, mean, memmap,
        min, min_scalar_type, minimum, mod, modf, moveaxis, multiply, nan,
        ndarray, ndim, nditer, negative, nested_iters, newaxis, nextafter,
        nonzero, not_equal, number, object_, ones, ones_like, outer, partition,
        permute_dims, pi, positive, pow, power, printoptions, prod,
        promote_types, ptp, put, putmask, rad2deg, radians, ravel, recarray,
        reciprocal, record, remainder, repeat, require, reshape, resize,
        result_type, right_shift, rint, roll, rollaxis, round, sctypeDict,
        searchsorted, set_printoptions, setbufsize, seterr, seterrcall, shape,
        shares_memory, short, sign, signbit, signedinteger, sin, single, sinh,
        size, sort, spacing, sqrt, square, squeeze, stack, std,
        str_, subtract, sum, swapaxes, take, tan, tanh, tensordot,
        timedelta64, trace, transpose, true_divide, trunc, typecodes, ubyte,
        ufunc, uint, uint16, uint32, uint64, uint8, uintc, uintp, ulong,
        ulonglong, unsignedinteger, unstack, ushort, var, vdot, vecdot,
        vecmat, void, vstack, where, zeros, zeros_like
    )

    # NOTE: It's still under discussion whether these aliases
    # should be removed.
    for ta in ["float96", "float128", "complex192", "complex256"]:
        try:
            globals()[ta] = getattr(_core, ta)
        except AttributeError:
            pass
    del ta

    from . import lib
    from .lib import scimath as emath
    from .lib._histograms_impl import (
        histogram, histogram_bin_edges, histogramdd
    )
    from .lib._nanfunctions_impl import (
        nanargmax, nanargmin, nancumprod, nancumsum, nanmax, nanmean,
        nanmedian, nanmin, nanpercentile, nanprod, nanquantile, nanstd,
        nansum, nanvar
    )
    from .lib._function_base_impl import (
        select, piecewise, trim_zeros, copy, iterable, percentile, diff,
        gradient, angle, unwrap, sort_complex, flip, rot90, extract, place,
        vectorize, asarray_chkfinite, average, bincount, digitize, cov,
        corrcoef, median, sinc, hamming, hanning, bartlett, blackman,
        kaiser, trapezoid, trapz, i0, meshgrid, delete, insert, append,
        interp, quantile
    )
    from .lib._twodim_base_impl import (
        diag, diagflat, eye, fliplr, flipud, tri, triu, tril, vander,
        histogram2d, mask_indices, tril_indices, tril_indices_from,
        triu_indices, triu_indices_from
    )
    from .lib._shape_base_impl import (
        apply_over_axes, apply_along_axis, array_split, column_stack, dsplit,
        dstack, expand_dims, hsplit, kron, put_along_axis, row_stack, split,
        take_along_axis, tile, vsplit
    )
    from .lib._type_check_impl import (
        iscomplexobj, isrealobj, imag, iscomplex, isreal, nan_to_num, real,
        real_if_close, typename, mintypecode, common_type
    )
    from .lib._arraysetops_impl import (
        ediff1d, in1d, intersect1d, isin, setdiff1d, setxor1d, union1d,
        unique, unique_all, unique_counts, unique_inverse, unique_values
    )
    from .lib._ufunclike_impl import fix, isneginf, isposinf
    from .lib._arraypad_impl import pad
    from .lib._utils_impl import (
        show_runtime, get_include, info
    )
    from .lib._stride_tricks_impl import (
        broadcast_arrays, broadcast_shapes, broadcast_to
    )
    from .lib._polynomial_impl import (
        poly, polyint, polyder, polyadd, polysub, polymul, polydiv, polyval,
        polyfit, poly1d, roots
    )
    from .lib._npyio_impl import (
        savetxt, loadtxt, genfromtxt, load, save, savez, packbits,
        savez_compressed, unpackbits, fromregex
    )
    from .lib._index_tricks_impl import (
        diag_indices_from, diag_indices, fill_diagonal, ndindex, ndenumerate,
        ix_, c_, r_, s_, ogrid, mgrid, unravel_index, ravel_multi_index,
        index_exp
    )

    from . import matrixlib as _mat
    from .matrixlib import (
        asmatrix, bmat, matrix
    )

    # public submodules are imported lazily, therefore are accessible from
    # __getattr__. Note that `distutils` (deprecated) and `array_api`
    # (experimental label) are not added here, because `from numpy import *`
    # must not raise any warnings - that's too disruptive.
    __numpy_submodules__ = {
        "linalg", "fft", "dtypes", "random", "polynomial", "ma",
        "exceptions", "lib", "ctypeslib", "testing", "typing",
        "f2py", "test", "rec", "char", "core", "strings",
    }

    # We build warning messages for former attributes
    _msg = (
        "module 'numpy' has no attribute '{n}'.\n"
        "`np.{n}` was a deprecated alias for the builtin `{n}`. "
        "To avoid this error in existing code, use `{n}` by itself. "
        "Doing this will not modify any behavior and is safe. {extended_msg}\n"
        "The aliases was originally deprecated in NumPy 1.20; for more "
        "details and guidance see the original release note at:\n"
        "    https://numpy.org/devdocs/release/1.20.0-notes.html#deprecations")

    _specific_msg = (
        "If you specifically wanted the numpy scalar type, use `np.{}` here.")

    _int_extended_msg = (
        "When replacing `np.{}`, you may wish to use e.g. `np.int64` "
        "or `np.int32` to specify the precision. If you wish to review "
        "your current use, check the release note link for "
        "additional information.")

    _type_info = [
        ("object", ""),  # The NumPy scalar only exists by name.
        ("float", _specific_msg.format("float64")),
        ("complex", _specific_msg.format("complex128")),
        ("str", _specific_msg.format("str_")),
        ("int", _int_extended_msg.format("int"))]

    __former_attrs__ = {
         n: _msg.format(n=n, extended_msg=extended_msg)
         for n, extended_msg in _type_info
     }


    # Some of these could be defined right away, but most were aliases to
    # the Python objects and only removed in NumPy 1.24.  Defining them should
    # probably wait for NumPy 1.26 or 2.0.
    # When defined, these should possibly not be added to `__all__` to avoid
    # import with `from numpy import *`.
    __future_scalars__ = {"str", "bytes", "object"}

    __array_api_version__ = "2023.12"

    from ._array_api_info import __array_namespace_info__

    # now that numpy core module is imported, can initialize limits
    _core.getlimits._register_known_types()

    __all__ = list(
        __numpy_submodules__ |
        set(_core.__all__) |
        set(_mat.__all__) |
        set(lib._histograms_impl.__all__) |
        set(lib._nanfunctions_impl.__all__) |
        set(lib._function_base_impl.__all__) |
        set(lib._twodim_base_impl.__all__) |
        set(lib._shape_base_impl.__all__) |
        set(lib._type_check_impl.__all__) |
        set(lib._arraysetops_impl.__all__) |
        set(lib._ufunclike_impl.__all__) |
        set(lib._arraypad_impl.__all__) |
        set(lib._utils_impl.__all__) |
        set(lib._stride_tricks_impl.__all__) |
        set(lib._polynomial_impl.__all__) |
        set(lib._npyio_impl.__all__) |
        set(lib._index_tricks_impl.__all__) |
        {"emath", "show_config", "__version__", "__array_namespace_info__"}
    )

    # Filter out Cython harmless warnings
    warnings.filterwarnings("ignore", message="numpy.dtype size changed")
    warnings.filterwarnings("ignore", message="numpy.ufunc size changed")
    warnings.filterwarnings("ignore", message="numpy.ndarray size changed")

    def __getattr__(attr):
        # Warn for expired attributes
        import warnings

        if attr == "linalg":
            import numpy.linalg as linalg
            return linalg
        elif attr == "fft":
            import numpy.fft as fft
            return fft
        elif attr == "dtypes":
            import numpy.dtypes as dtypes
            return dtypes
        elif attr == "random":
            import numpy.random as random
            return random
        elif attr == "polynomial":
            import numpy.polynomial as polynomial
            return polynomial
        elif attr == "ma":
            import numpy.ma as ma
            return ma
        elif attr == "ctypeslib":
            import numpy.ctypeslib as ctypeslib
            return ctypeslib
        elif attr == "exceptions":
            import numpy.exceptions as exceptions
            return exceptions
        elif attr == "testing":
            import numpy.testing as testing
            return testing
        elif attr == "matlib":
            import numpy.matlib as matlib
            return matlib
        elif attr == "f2py":
            import numpy.f2py as f2py
            return f2py
        elif attr == "typing":
            import numpy.typing as typing
            return typing
        elif attr == "rec":
            import numpy.rec as rec
            return rec
        elif attr == "char":
            import numpy.char as char
            return char
        elif attr == "array_api":
            raise AttributeError("`numpy.array_api` is not available from "
                                 "numpy 2.0 onwards", name=None)
        elif attr == "core":
            import numpy.core as core
            return core
        elif attr == "strings":
            import numpy.strings as strings
            return strings
        elif attr == "distutils":
            if 'distutils' in __numpy_submodules__:
                import numpy.distutils as distutils
                return distutils
            else:
                raise AttributeError("`numpy.distutils` is not available from "
                                     "Python 3.12 onwards", name=None)

        if attr in __future_scalars__:
            # And future warnings for those that will change, but also give
            # the AttributeError
            warnings.warn(
                f"In the future `np.{attr}` will be defined as the "
                "corresponding NumPy scalar.", FutureWarning, stacklevel=2)

        if attr in __former_attrs__:
            raise AttributeError(__former_attrs__[attr], name=None)

        if attr in __expired_attributes__:
            raise AttributeError(
                f"`np.{attr}` was removed in the NumPy 2.0 release. "
                f"{__expired_attributes__[attr]}",
                name=None
            )

        if attr == "chararray":
            warnings.warn(
                "`np.chararray` is deprecated and will be removed from "
                "the main namespace in the future. Use an array with a string "
                "or bytes dtype instead.", DeprecationWarning, stacklevel=2)
            import numpy.char as char
            return char.chararray

        raise AttributeError("module {!r} has no attribute "
                             "{!r}".format(__name__, attr))

    def __dir__():
        public_symbols = (
            globals().keys() | __numpy_submodules__
        )
        public_symbols -= {
            "matrixlib", "matlib", "tests", "conftest", "version",
            "compat", "distutils", "array_api"
        }
        return list(public_symbols)

    # Pytest testing
    from numpy._pytesttester import PytestTester
    test = PytestTester(__name__)
    del PytestTester

    def _sanity_check():
        """
        Quick sanity checks for common bugs caused by environment.
        There are some cases e.g. with wrong BLAS ABI that cause wrong
        results under specific runtime conditions that are not necessarily
        achieved during test suite runs, and it is useful to catch those early.

        See https://github.com/numpy/numpy/issues/8577 and other
        similar bug reports.

        """
        try:
            x = ones(2, dtype=float32)
            if not abs(x.dot(x) - float32(2.0)) < 1e-5:
                raise AssertionError
        except AssertionError:
            msg = ("The current Numpy installation ({!r}) fails to "
                   "pass simple sanity checks. This can be caused for example "
                   "by incorrect BLAS library being linked in, or by mixing "
                   "package managers (pip, conda, apt, ...). Search closed "
                   "numpy issues for similar problems.")
            raise RuntimeError(msg.format(__file__)) from None

    _sanity_check()
    del _sanity_check

    def _mac_os_check():
        """
        Quick Sanity check for Mac OS look for accelerate build bugs.
        Testing numpy polyfit calls init_dgelsd(LAPACK)
        """
        try:
            c = array([3., 2., 1.])
            x = linspace(0, 2, 5)
            y = polyval(c, x)
            _ = polyfit(x, y, 2, cov=True)
        except ValueError:
            pass

    if sys.platform == "darwin":
        from . import exceptions
        with warnings.catch_warnings(record=True) as w:
            _mac_os_check()
            # Throw runtime error, if the test failed Check for warning and error_message
            if len(w) > 0:
                for _wn in w:
                    if _wn.category is exceptions.RankWarning:
                        # Ignore other warnings, they may not be relevant (see gh-25433).
                        error_message = (
                            f"{_wn.category.__name__}: {_wn.message}"
                        )
                        msg = (
                            "Polyfit sanity test emitted a warning, most likely due "
                            "to using a buggy Accelerate backend."
                            "\nIf you compiled yourself, more information is available at:"
                            "\nhttps://numpy.org/devdocs/building/index.html"
                            "\nOtherwise report this to the vendor "
                            "that provided NumPy.\n\n{}\n".format(error_message))
                        raise RuntimeError(msg)
                del _wn
            del w
    del _mac_os_check

    def hugepage_setup():
        """
        We usually use madvise hugepages support, but on some old kernels it
        is slow and thus better avoided. Specifically kernel version 4.6
        had a bug fix which probably fixed this:
        https://github.com/torvalds/linux/commit/7cf91a98e607c2f935dbcc177d70011e95b8faff
        """
        use_hugepage = os.environ.get("NUMPY_MADVISE_HUGEPAGE", None)
        if sys.platform == "linux" and use_hugepage is None:
            # If there is an issue with parsing the kernel version,
            # set use_hugepage to 0. Usage of LooseVersion will handle
            # the kernel version parsing better, but avoided since it
            # will increase the import time.
            # See: #16679 for related discussion.
            try:
                use_hugepage = 1
                kernel_version = os.uname().release.split(".")[:2]
                kernel_version = tuple(int(v) for v in kernel_version)
                if kernel_version < (4, 6):
                    use_hugepage = 0
            except ValueError:
                use_hugepage = 0
        elif use_hugepage is None:
            # This is not Linux, so it should not matter, just enable anyway
            use_hugepage = 1
        else:
            use_hugepage = int(use_hugepage)
        return use_hugepage

    # Note that this will currently only make a difference on Linux
    _core.multiarray._set_madvise_hugepage(hugepage_setup())
    del hugepage_setup

    # Give a warning if NumPy is reloaded or imported on a sub-interpreter
    # We do this from python, since the C-module may not be reloaded and
    # it is tidier organized.
    _core.multiarray._multiarray_umath._reload_guard()

    # TODO: Remove the environment variable entirely now that it is "weak"
    if (os.environ.get("NPY_PROMOTION_STATE", "weak") != "weak"):
        warnings.warn(
            "NPY_PROMOTION_STATE was a temporary feature for NumPy 2.0 "
            "transition and is ignored after NumPy 2.2.",
            UserWarning, stacklevel=2)

    # Tell PyInstaller where to find hook-numpy.py
    def _pyinstaller_hooks_dir():
        from pathlib import Path
        return [str(Path(__file__).with_name("_pyinstaller").resolve())]


# Remove symbols imported for internal use
del os, sys, warnings
```
