## Supplementary software v0.2.1 for "Virtual control arms for paediatric myopia trials: external validation of axial-elongation models": __init__.pyi

```
# ruff: noqa: I001
import builtins
import sys
import mmap
import ctypes as ct
import array as _array
import datetime as dt
from abc import abstractmethod
from types import EllipsisType, ModuleType, TracebackType, MappingProxyType, GenericAlias
from decimal import Decimal
from fractions import Fraction
from uuid import UUID

import numpy as np
from numpy.__config__ import show as show_config
from numpy._pytesttester import PytestTester
from numpy._core._internal import _ctypes

from numpy._typing import (
    # Arrays
    ArrayLike,
    NDArray,
    _SupportsArray,
    _NestedSequence,
    _ArrayLike,
    _ArrayLikeBool_co,
    _ArrayLikeUInt_co,
    _ArrayLikeInt,
    _ArrayLikeInt_co,
    _ArrayLikeFloat64_co,
    _ArrayLikeFloat_co,
    _ArrayLikeComplex128_co,
    _ArrayLikeComplex_co,
    _ArrayLikeNumber_co,
    _ArrayLikeObject_co,
    _ArrayLikeBytes_co,
    _ArrayLikeStr_co,
    _ArrayLikeString_co,
    _ArrayLikeTD64_co,
    _ArrayLikeDT64_co,
    # DTypes
    DTypeLike,
    _DTypeLike,
    _DTypeLikeVoid,
    _VoidDTypeLike,
    # Shapes
    _Shape,
    _ShapeLike,
    # Scalars
    _CharLike_co,
    _IntLike_co,
    _FloatLike_co,
    _TD64Like_co,
    _NumberLike_co,
    _ScalarLike_co,
    # `number` precision
    NBitBase,
    # NOTE: Do not remove the extended precision bit-types even if seemingly unused;
    # they're used by the mypy plugin
    _256Bit,
    _128Bit,
    _96Bit,
    _80Bit,
    _64Bit,
    _32Bit,
    _16Bit,
    _8Bit,
    _NBitByte,
    _NBitShort,
    _NBitIntC,
    _NBitIntP,
    _NBitLong,
    _NBitLongLong,
    _NBitHalf,
    _NBitSingle,
    _NBitDouble,
    _NBitLongDouble,
    # Character codes
    _BoolCodes,
    _UInt8Codes,
    _UInt16Codes,
    _UInt32Codes,
    _UInt64Codes,
    _Int8Codes,
    _Int16Codes,
    _Int32Codes,
    _Int64Codes,
    _Float16Codes,
    _Float32Codes,
    _Float64Codes,
    _Complex64Codes,
    _Complex128Codes,
    _ByteCodes,
    _ShortCodes,
    _IntCCodes,
    _IntPCodes,
    _LongCodes,
    _LongLongCodes,
    _UByteCodes,
    _UShortCodes,
    _UIntCCodes,
    _UIntPCodes,
    _ULongCodes,
    _ULongLongCodes,
    _HalfCodes,
    _SingleCodes,
    _DoubleCodes,
    _LongDoubleCodes,
    _CSingleCodes,
    _CDoubleCodes,
    _CLongDoubleCodes,
    _DT64Codes,
    _TD64Codes,
    _StrCodes,
    _BytesCodes,
    _VoidCodes,
    _ObjectCodes,
    _StringCodes,
    _UnsignedIntegerCodes,
    _SignedIntegerCodes,
    _IntegerCodes,
    _FloatingCodes,
    _ComplexFloatingCodes,
    _InexactCodes,
    _NumberCodes,
    _CharacterCodes,
    _FlexibleCodes,
    _GenericCodes,
    # Ufuncs
    _UFunc_Nin1_Nout1,
    _UFunc_Nin2_Nout1,
    _UFunc_Nin1_Nout2,
    _UFunc_Nin2_Nout2,
    _GUFunc_Nin2_Nout1,
)

from numpy._typing._callable import (
    _BoolOp,
    _BoolBitOp,
    _BoolSub,
    _BoolTrueDiv,
    _BoolMod,
    _BoolDivMod,
    _IntTrueDiv,
    _UnsignedIntOp,
    _UnsignedIntBitOp,
    _UnsignedIntMod,
    _UnsignedIntDivMod,
    _SignedIntOp,
    _SignedIntBitOp,
    _SignedIntMod,
    _SignedIntDivMod,
    _FloatOp,
    _FloatMod,
    _FloatDivMod,
    _NumberOp,
    _ComparisonOpLT,
    _ComparisonOpLE,
    _ComparisonOpGT,
    _ComparisonOpGE,
)

# NOTE: Numpy's mypy plugin is used for removing the types unavailable
# to the specific platform
from numpy._typing._extended_precision import (
    uint128,
    uint256,
    int128,
    int256,
    float80,
    float96,
    float128,
    float256,
    complex160,
    complex192,
    complex256,
    complex512,
)

from numpy._array_api_info import __array_namespace_info__

from collections.abc import (
    Callable,
    Iterable,
    Iterator,
    Mapping,
    Sequence,
)

if sys.version_info >= (3, 12):
    from collections.abc import Buffer as _SupportsBuffer
else:
    _SupportsBuffer: TypeAlias = (
        bytes
        | bytearray
        | memoryview
        | _array.array[Any]
        | mmap.mmap
        | NDArray[Any]
        | generic
    )

from typing import (
    Any,
    ClassVar,
    Final,
    Generic,
    Literal as L,
    NoReturn,
    SupportsComplex,
    SupportsFloat,
    SupportsInt,
    SupportsIndex,
    TypeAlias,
    TypedDict,
    final,
    type_check_only,
)

# NOTE: `typing_extensions` and `_typeshed` are always available in `.pyi` stubs, even
# if not available at runtime. This is because the `typeshed` stubs for the standard
# library include `typing_extensions` stubs:
# https://github.com/python/typeshed/blob/main/stdlib/typing_extensions.pyi
from _typeshed import StrOrBytesPath, SupportsFlush, SupportsLenAndGetItem, SupportsWrite
from typing_extensions import CapsuleType, LiteralString, Never, Protocol, Self, TypeVar, Unpack, deprecated, overload

from numpy import (
    char,
    core,
    ctypeslib,
    dtypes,
    exceptions,
    f2py,
    fft,
    lib,
    linalg,
    ma,
    polynomial,
    random,
    rec,
    strings,
    testing,
    typing,
)

# available through `__getattr__`, but not in `__all__` or `__dir__`
from numpy import (
    __config__ as __config__,
    matlib as matlib,
    matrixlib as matrixlib,
    version as version,
)
if sys.version_info < (3, 12):
    from numpy import distutils as distutils

from numpy._core.records import (
    record,
    recarray,
)

from numpy._core.function_base import (
    linspace,
    logspace,
    geomspace,
)

from numpy._core.fromnumeric import (
    take,
    reshape,
    choose,
    repeat,
    put,
    swapaxes,
    transpose,
    matrix_transpose,
    partition,
    argpartition,
    sort,
    argsort,
    argmax,
    argmin,
    searchsorted,
    resize,
    squeeze,
    diagonal,
    trace,
    ravel,
    nonzero,
    shape,
    compress,
    clip,
    sum,
    all,
    any,
    cumsum,
    cumulative_sum,
    ptp,
    max,
    min,
    amax,
    amin,
    prod,
    cumprod,
    cumulative_prod,
    ndim,
    size,
    around,
    round,
    mean,
    std,
    var,
)

from numpy._core._asarray import (
    require,
)

from numpy._core._type_aliases import (
    sctypeDict,
)

from numpy._core._ufunc_config import (
    seterr,
    geterr,
    setbufsize,
    getbufsize,
    seterrcall,
    geterrcall,
    _ErrKind,
    _ErrCall,
)

from numpy._core.arrayprint import (
    set_printoptions,
    get_printoptions,
    array2string,
    format_float_scientific,
    format_float_positional,
    array_repr,
    array_str,
    printoptions,
)

from numpy._core.einsumfunc import (
    einsum,
    einsum_path,
)

from numpy._core.multiarray import (
    array,
    empty_like,
    empty,
    zeros,
    concatenate,
    inner,
    where,
    lexsort,
    can_cast,
    min_scalar_type,
    result_type,
    dot,
    vdot,
    bincount,
    copyto,
    putmask,
    packbits,
    unpackbits,
    shares_memory,
    may_share_memory,
    asarray,
    asanyarray,
    ascontiguousarray,
    asfortranarray,
    arange,
    busday_count,
    busday_offset,
    datetime_as_string,
    datetime_data,
    frombuffer,
    fromfile,
    fromiter,
    is_busday,
    promote_types,
    fromstring,
    frompyfunc,
    nested_iters,
    flagsobj,
)

from numpy._core.numeric import (
    zeros_like,
    ones,
    ones_like,
    full,
    full_like,
    count_nonzero,
    isfortran,
    argwhere,
    flatnonzero,
    correlate,
    convolve,
    outer,
    tensordot,
    roll,
    rollaxis,
    moveaxis,
    cross,
    indices,
    fromfunction,
    isscalar,
    binary_repr,
    base_repr,
    identity,
    allclose,
    isclose,
    array_equal,
    array_equiv,
    astype,
)

from numpy._core.numerictypes import (
    isdtype,
    issubdtype,
    ScalarType,
    typecodes,
)

from numpy._core.shape_base import (
    atleast_1d,
    atleast_2d,
    atleast_3d,
    block,
    hstack,
    stack,
    vstack,
    unstack,
)

from ._expired_attrs_2_0 import __expired_attributes__ as __expired_attributes__

from numpy.lib import (
    scimath as emath,
)

from numpy.lib._arraypad_impl import (
    pad,
)

from numpy.lib._arraysetops_impl import (
    ediff1d,
    in1d,
    intersect1d,
    isin,
    setdiff1d,
    setxor1d,
    union1d,
    unique,
    unique_all,
    unique_counts,
    unique_inverse,
    unique_values,
)

from numpy.lib._function_base_impl import (
    select,
    piecewise,
    trim_zeros,
    copy,
    iterable,
    percentile,
    diff,
    gradient,
    angle,
    unwrap,
    sort_complex,
    flip,
    rot90,
    extract,
    place,
    asarray_chkfinite,
    average,
    bincount,
    digitize,
    cov,
    corrcoef,
    median,
    sinc,
    hamming,
    hanning,
    bartlett,
    blackman,
    kaiser,
    trapezoid,
    trapz,
    i0,
    meshgrid,
    delete,
    insert,
    append,
    interp,
    quantile,
)

from numpy._globals import _CopyMode

from numpy.lib._histograms_impl import (
    histogram_bin_edges,
    histogram,
    histogramdd,
)

from numpy.lib._index_tricks_impl import (
    ndenumerate,
    ndindex,
    ravel_multi_index,
    unravel_index,
    mgrid,
    ogrid,
    r_,
    c_,
    s_,
    index_exp,
    ix_,
    fill_diagonal,
    diag_indices,
    diag_indices_from,
)

from numpy.lib._nanfunctions_impl import (
    nansum,
    nanmax,
    nanmin,
    nanargmax,
    nanargmin,
    nanmean,
    nanmedian,
    nanpercentile,
    nanvar,
    nanstd,
    nanprod,
    nancumsum,
    nancumprod,
    nanquantile,
)

from numpy.lib._npyio_impl import (
    savetxt,
    loadtxt,
    genfromtxt,
    load,
    save,
    savez,
    savez_compressed,
    packbits,
    unpackbits,
    fromregex,
)

from numpy.lib._polynomial_impl import (
    poly,
    roots,
    polyint,
    polyder,
    polyadd,
    polysub,
    polymul,
    polydiv,
    polyval,
    polyfit,
)

from numpy.lib._shape_base_impl import (
    column_stack,
    row_stack,
    dstack,
    array_split,
    split,
    hsplit,
    vsplit,
    dsplit,
    apply_over_axes,
    expand_dims,
    apply_along_axis,
    kron,
    tile,
    take_along_axis,
    put_along_axis,
)

from numpy.lib._stride_tricks_impl import (
    broadcast_to,
    broadcast_arrays,
    broadcast_shapes,
)

from numpy.lib._twodim_base_impl import (
    diag,
    diagflat,
    eye,
    fliplr,
    flipud,
    tri,
    triu,
    tril,
    vander,
    histogram2d,
    mask_indices,
    tril_indices,
    tril_indices_from,
    triu_indices,
    triu_indices_from,
)

from numpy.lib._type_check_impl import (
    mintypecode,
    real,
    imag,
    iscomplex,
    isreal,
    iscomplexobj,
    isrealobj,
    nan_to_num,
    real_if_close,
    typename,
    common_type,
)

from numpy.lib._ufunclike_impl import (
    fix,
    isposinf,
    isneginf,
)

from numpy.lib._utils_impl import (
    get_include,
    info,
    show_runtime,
)

from numpy.matrixlib import (
    asmatrix,
    bmat,
)

__all__ = [  # noqa: RUF022
    # __numpy_submodules__
    "char", "core", "ctypeslib", "dtypes", "exceptions", "f2py", "fft", "lib", "linalg",
    "ma", "polynomial", "random", "rec", "strings", "test", "testing", "typing",

    # _core.__all__
    "abs", "acos", "acosh", "asin", "asinh", "atan", "atanh", "atan2", "bitwise_invert",
    "bitwise_left_shift", "bitwise_right_shift", "concat", "pow", "permute_dims",
    "memmap", "sctypeDict", "record", "recarray",

    # _core.numeric.__all__
    "newaxis", "ndarray", "flatiter", "nditer", "nested_iters", "ufunc", "arange",
    "array", "asarray", "asanyarray", "ascontiguousarray", "asfortranarray", "zeros",
    "count_nonzero", "empty", "broadcast", "dtype", "fromstring", "fromfile",
    "frombuffer", "from_dlpack", "where", "argwhere", "copyto", "concatenate",
    "lexsort", "astype", "can_cast", "promote_types", "min_scalar_type", "result_type",
    "isfortran", "empty_like", "zeros_like", "ones_like", "correlate", "convolve",
    "inner", "dot", "outer", "vdot", "roll", "rollaxis", "moveaxis", "cross",
    "tensordot", "little_endian", "fromiter", "array_equal", "array_equiv", "indices",
    "fromfunction", "isclose", "isscalar", "binary_repr", "base_repr", "ones",
    "identity", "allclose", "putmask", "flatnonzero", "inf", "nan", "False_", "True_",
    "bitwise_not", "full", "full_like", "matmul", "vecdot", "vecmat",
    "shares_memory", "may_share_memory",
    "all", "amax", "amin", "any", "argmax", "argmin", "argpartition", "argsort",
    "around", "choose", "clip", "compress", "cumprod", "cumsum", "cumulative_prod",
    "cumulative_sum", "diagonal", "mean", "max", "min", "matrix_transpose", "ndim",
    "nonzero", "partition", "prod", "ptp", "put", "ravel", "repeat", "reshape",
    "resize", "round", "searchsorted", "shape", "size", "sort", "squeeze", "std", "sum",
    "swapaxes", "take", "trace", "transpose", "var",
    "absolute", "add", "arccos", "arccosh", "arcsin", "arcsinh", "arctan", "arctan2",
    "arctanh", "bitwise_and", "bitwise_or", "bitwise_xor", "cbrt", "ceil", "conj",
    "conjugate", "copysign", "cos", "cosh", "bitwise_count", "deg2rad", "degrees",
    "divide", "divmod", "e", "equal", "euler_gamma", "exp", "exp2", "expm1", "fabs",
    "floor", "floor_divide", "float_power", "fmax", "fmin", "fmod", "frexp",
    "frompyfunc", "gcd", "greater", "greater_equal", "heaviside", "hypot", "invert",
    "isfinite", "isinf", "isnan", "isnat", "lcm", "ldexp", "left_shift", "less",
    "less_equal", "log", "log10", "log1p", "log2", "logaddexp", "logaddexp2",
    "logical_and", "logical_not", "logical_or", "logical_xor", "matvec", "maximum", "minimum",
    "mod", "modf", "multiply", "negative", "nextafter", "not_equal", "pi", "positive",
    "power", "rad2deg", "radians", "reciprocal", "remainder", "right_shift", "rint",
    "sign", "signbit", "sin", "sinh", "spacing", "sqrt", "square", "subtract", "tan",
    "tanh", "true_divide", "trunc", "ScalarType", "typecodes", "issubdtype",
    "datetime_data", "datetime_as_string", "busday_offset", "busday_count", "is_busday",
    "busdaycalendar", "isdtype",
    "complexfloating", "character", "unsignedinteger", "inexact", "generic", "floating",
    "integer", "signedinteger", "number", "flexible", "bool", "float16", "float32",
    "float64", "longdouble", "complex64", "complex128", "clongdouble",
    "bytes_", "str_", "void", "object_", "datetime64", "timedelta64", "int8", "byte",
    "uint8", "ubyte", "int16", "short", "uint16", "ushort", "int32", "intc", "uint32",
    "uintc", "int64", "long", "uint64", "ulong", "longlong", "ulonglong", "intp",
    "uintp", "double", "cdouble", "single", "csingle", "half", "bool_", "int_", "uint",
    "uint128", "uint256", "int128", "int256", "float80", "float96", "float128",
    "float256", "complex160", "complex192", "complex256", "complex512",
    "array2string", "array_str", "array_repr", "set_printoptions", "get_printoptions",
    "printoptions", "format_float_positional", "format_float_scientific", "require",
    "seterr", "geterr", "setbufsize", "getbufsize", "seterrcall", "geterrcall",
    "errstate",
    # _core.function_base.__all__
    "logspace", "linspace", "geomspace",
    # _core.getlimits.__all__
    "finfo", "iinfo",
    # _core.shape_base.__all__
    "atleast_1d", "atleast_2d", "atleast_3d", "block", "hstack", "stack", "unstack",
    "vstack",
    # _core.einsumfunc.__all__
    "einsum", "einsum_path",
    # matrixlib.__all__
    "matrix", "bmat", "asmatrix",
    # lib._histograms_impl.__all__
    "histogram", "histogramdd", "histogram_bin_edges",
    # lib._nanfunctions_impl.__all__
    "nansum", "nanmax", "nanmin", "nanargmax", "nanargmin", "nanmean", "nanmedian",
    "nanpercentile", "nanvar", "nanstd", "nanprod", "nancumsum", "nancumprod",
    "nanquantile",
    # lib._function_base_impl.__all__
    "select", "piecewise", "trim_zeros", "copy", "iterable", "percentile", "diff",
    "gradient", "angle", "unwrap", "sort_complex", "flip", "rot90", "extract", "place",
    "vectorize", "asarray_chkfinite", "average", "bincount", "digitize", "cov",
    "corrcoef", "median", "sinc", "hamming", "hanning", "bartlett", "blackman",
    "kaiser", "trapezoid", "trapz", "i0", "meshgrid", "delete", "insert", "append",
    "interp", "quantile",
    # lib._twodim_base_impl.__all__
    "diag", "diagflat", "eye", "fliplr", "flipud", "tri", "triu", "tril", "vander",
    "histogram2d", "mask_indices", "tril_indices", "tril_indices_from", "triu_indices",
    "triu_indices_from",
    # lib._shape_base_impl.__all__
    "column_stack", "dstack", "array_split", "split", "hsplit", "vsplit", "dsplit",
    "apply_over_axes", "expand_dims", "apply_along_axis", "kron", "tile",
    "take_along_axis", "put_along_axis", "row_stack",
    # lib._type_check_impl.__all__
    "iscomplexobj", "isrealobj", "imag", "iscomplex", "isreal", "nan_to_num", "real",
    "real_if_close", "typename", "mintypecode", "common_type",
    # lib._arraysetops_impl.__all__
    "ediff1d", "in1d", "intersect1d", "isin", "setdiff1d", "setxor1d", "union1d",
    "unique", "unique_all", "unique_counts", "unique_inverse", "unique_values",
    # lib._ufunclike_impl.__all__
    "fix", "isneginf", "isposinf",
    # lib._arraypad_impl.__all__
    "pad",
    # lib._utils_impl.__all__
    "get_include", "info", "show_runtime",
    # lib._stride_tricks_impl.__all__
    "broadcast_to", "broadcast_arrays", "broadcast_shapes",
    # lib._polynomial_impl.__all__
    "poly", "roots", "polyint", "polyder", "polyadd", "polysub", "polymul", "polydiv",
    "polyval", "poly1d", "polyfit",
    # lib._npyio_impl.__all__
    "savetxt", "loadtxt", "genfromtxt", "load", "save", "savez", "savez_compressed",
    "packbits", "unpackbits", "fromregex",
    # lib._index_tricks_impl.__all__
    "ravel_multi_index", "unravel_index", "mgrid", "ogrid", "r_", "c_", "s_",
    "index_exp", "ix_", "ndenumerate", "ndindex", "fill_diagonal", "diag_indices",
    "diag_indices_from",

    # __init__.__all__
    "emath", "show_config", "__version__", "__array_namespace_info__",
]  # fmt: skip

### Constrained types  (for internal use only)
# Only use these for functions; never as generic type parameter.

_AnyStr = TypeVar("_AnyStr", LiteralString, str, bytes)
_AnyShapeType = TypeVar(
    "_AnyShapeType",
    tuple[()],  # 0-d
    tuple[int],  # 1-d
    tuple[int, int],  # 2-d
    tuple[int, int, int],  # 3-d
    tuple[int, int, int, int],  # 4-d
    tuple[int, int, int, int, int],  # 5-d
    tuple[int, int, int, int, int, int],  # 6-d
    tuple[int, int, int, int, int, int, int],  # 7-d
    tuple[int, int, int, int, int, int, int, int],  # 8-d
    tuple[int, ...],  # N-d
)
_AnyNBitInexact = TypeVar("_AnyNBitInexact", _NBitHalf, _NBitSingle, _NBitDouble, _NBitLongDouble)
_AnyTD64Item = TypeVar("_AnyTD64Item", dt.timedelta, int, None, dt.timedelta | int | None)
_AnyDT64Arg = TypeVar("_AnyDT64Arg", dt.datetime, dt.date, None)
_AnyDT64Item = TypeVar("_AnyDT64Item", dt.datetime, dt.date, int, None, dt.date, int | None)
_AnyDate = TypeVar("_AnyDate", dt.date, dt.datetime)
_AnyDateOrTime = TypeVar("_AnyDateOrTime", dt.date, dt.datetime, dt.timedelta)

### Type parameters  (for internal use only)

_T = TypeVar("_T")
_T_co = TypeVar("_T_co", covariant=True)
_T_contra = TypeVar("_T_contra", contravariant=True)
_RealT_co = TypeVar("_RealT_co", covariant=True)
_ImagT_co = TypeVar("_ImagT_co", covariant=True)

_CallableT = TypeVar("_CallableT", bound=Callable[..., object])

_DType = TypeVar("_DType", bound=dtype[Any])
_DType_co = TypeVar("_DType_co", bound=dtype[Any], covariant=True)
_FlexDType = TypeVar("_FlexDType", bound=dtype[flexible])

_ArrayT = TypeVar("_ArrayT", bound=NDArray[Any])
_ArrayT_co = TypeVar("_ArrayT_co", bound=NDArray[Any], covariant=True)
_IntegralArrayT = TypeVar("_IntegralArrayT", bound=NDArray[integer[Any] | np.bool | object_])
_RealArrayT = TypeVar("_RealArrayT", bound=NDArray[floating[Any] | integer[Any] | timedelta64 | np.bool | object_])
_NumericArrayT = TypeVar("_NumericArrayT", bound=NDArray[number[Any] | timedelta64 | object_])

_ShapeT = TypeVar("_ShapeT", bound=_Shape)
_ShapeT_co = TypeVar("_ShapeT_co", bound=_Shape, covariant=True)
_1DShapeT = TypeVar("_1DShapeT", bound=_1D)
_2DShapeT_co = TypeVar("_2DShapeT_co", bound=_2D, covariant=True)
_1NShapeT = TypeVar("_1NShapeT", bound=tuple[L[1], Unpack[tuple[L[1], ...]]])  # (1,) | (1, 1) | (1, 1, 1) | ...

_SCT = TypeVar("_SCT", bound=generic)
_SCT_co = TypeVar("_SCT_co", bound=generic, covariant=True)
_NumberT = TypeVar("_NumberT", bound=number[Any])
_RealNumberT = TypeVar("_RealNumberT", bound=floating | integer)
_FloatingT_co = TypeVar("_FloatingT_co", bound=floating[Any], default=floating[Any], covariant=True)
_IntegerT = TypeVar("_IntegerT", bound=integer)
_IntegerT_co = TypeVar("_IntegerT_co", bound=integer[Any], default=integer[Any], covariant=True)

_NBit = TypeVar("_NBit", bound=NBitBase, default=Any)
_NBit1 = TypeVar("_NBit1", bound=NBitBase, default=Any)
_NBit2 = TypeVar("_NBit2", bound=NBitBase, default=_NBit1)

_ItemT_co = TypeVar("_ItemT_co", default=Any, covariant=True)
_BoolItemT = TypeVar("_BoolItemT", bound=builtins.bool)
_BoolItemT_co = TypeVar("_BoolItemT_co", bound=builtins.bool, default=builtins.bool, covariant=True)
_NumberItemT_co = TypeVar("_NumberItemT_co", bound=int | float | complex, default=int | float | complex, covariant=True)
_InexactItemT_co = TypeVar("_InexactItemT_co", bound=float | complex, default=float | complex, covariant=True)
_FlexibleItemT_co = TypeVar(
    "_FlexibleItemT_co",
    bound=_CharLike_co | tuple[Any, ...],
    default=_CharLike_co | tuple[Any, ...],
    covariant=True,
)
_CharacterItemT_co = TypeVar("_CharacterItemT_co", bound=_CharLike_co, default=_CharLike_co, covariant=True)
_TD64ItemT_co = TypeVar("_TD64ItemT_co", bound=dt.timedelta | int | None, default=dt.timedelta | int | None, covariant=True)
_DT64ItemT_co = TypeVar("_DT64ItemT_co", bound=dt.date | int | None, default=dt.date | int | None, covariant=True)
_TD64UnitT = TypeVar("_TD64UnitT", bound=_TD64Unit, default=_TD64Unit)

### Type Aliases (for internal use only)

_Falsy: TypeAlias = L[False, 0] | np.bool[L[False]]
_Truthy: TypeAlias = L[True, 1] | np.bool[L[True]]

_1D: TypeAlias = tuple[int]
_2D: TypeAlias = tuple[int, int]
_2Tuple: TypeAlias = tuple[_T, _T]

_ArrayUInt_co: TypeAlias = NDArray[unsignedinteger | np.bool]
_ArrayInt_co: TypeAlias = NDArray[integer | np.bool]
_ArrayFloat64_co: TypeAlias = NDArray[floating[_64Bit] | float32 | float16 | integer | np.bool]
_ArrayFloat_co: TypeAlias = NDArray[floating | integer | np.bool]
_ArrayComplex128_co: TypeAlias = NDArray[number[_64Bit] | number[_32Bit] | float16 | integer | np.bool]
_ArrayComplex_co: TypeAlias = NDArray[inexact | integer | np.bool]
_ArrayNumber_co: TypeAlias = NDArray[number | np.bool]
_ArrayTD64_co: TypeAlias = NDArray[timedelta64 | integer | np.bool]

_Float64_co: TypeAlias = float | floating[_64Bit] | float32 | float16 | integer | np.bool
_Complex64_co: TypeAlias = number[_32Bit] | number[_16Bit] | number[_8Bit] | builtins.bool | np.bool
_Complex128_co: TypeAlias = complex | number[_64Bit] | _Complex64_co

_ToIndex: TypeAlias = SupportsIndex | slice | EllipsisType | _ArrayLikeInt_co | None
_ToIndices: TypeAlias = _ToIndex | tuple[_ToIndex, ...]

_UnsignedIntegerCType: TypeAlias = type[
    ct.c_uint8 | ct.c_uint16 | ct.c_uint32 | ct.c_uint64
    | ct.c_ushort | ct.c_uint | ct.c_ulong | ct.c_ulonglong
    | ct.c_size_t | ct.c_void_p
]  # fmt: skip
_SignedIntegerCType: TypeAlias = type[
    ct.c_int8 | ct.c_int16 | ct.c_int32 | ct.c_int64
    | ct.c_short | ct.c_int | ct.c_long | ct.c_longlong
    | ct.c_ssize_t
]  # fmt: skip
_FloatingCType: TypeAlias = type[ct.c_float | ct.c_double | ct.c_longdouble]
_IntegerCType: TypeAlias = _UnsignedIntegerCType | _SignedIntegerCType
_NumberCType: TypeAlias = _IntegerCType | _IntegerCType
_GenericCType: TypeAlias = _NumberCType | type[ct.c_bool | ct.c_char | ct.py_object[Any]]

# some commonly used builtin types that are known to result in a
# `dtype[object_]`, when their *type* is passed to the `dtype` constructor
# NOTE: `builtins.object` should not be included here
_BuiltinObjectLike: TypeAlias = (
    slice | Decimal | Fraction | UUID
    | dt.date | dt.time | dt.timedelta | dt.tzinfo
    | tuple[Any, ...] | list[Any] | set[Any] | frozenset[Any] | dict[Any, Any]
)  # fmt: skip

# Introduce an alias for `dtype` to avoid naming conflicts.
_dtype: TypeAlias = dtype[_SCT]

_ByteOrderChar: TypeAlias = L["<", ">", "=", "|"]
# can be anything, is case-insensitive, and only the first character matters
_ByteOrder: TypeAlias = L[
    "S",                # swap the current order (default)
    "<", "L", "little", # little-endian
    ">", "B", "big",    # big endian
    "=", "N", "native", # native order
    "|", "I",           # ignore
]  # fmt: skip
_DTypeKind: TypeAlias = L[
    "b",  # boolean
    "i",  # signed integer
    "u",  # unsigned integer
    "f",  # floating-point
    "c",  # complex floating-point
    "m",  # timedelta64
    "M",  # datetime64
    "O",  # python object
    "S",  # byte-string (fixed-width)
    "U",  # unicode-string (fixed-width)
    "V",  # void
    "T",  # unicode-string (variable-width)
]
_DTypeChar: TypeAlias = L[
    "?",  # bool
    "b",  # byte
    "B",  # ubyte
    "h",  # short
    "H",  # ushort
    "i",  # intc
    "I",  # uintc
    "l",  # long
    "L",  # ulong
    "q",  # longlong
    "Q",  # ulonglong
    "e",  # half
    "f",  # single
    "d",  # double
    "g",  # longdouble
    "F",  # csingle
    "D",  # cdouble
    "G",  # clongdouble
    "O",  # object
    "S",  # bytes_ (S0)
    "a",  # bytes_ (deprecated)
    "U",  # str_
    "V",  # void
    "M",  # datetime64
    "m",  # timedelta64
    "c",  # bytes_ (S1)
    "T",  # StringDType
]
_DTypeNum: TypeAlias = L[
    0,  # bool
    1,  # byte
    2,  # ubyte
    3,  # short
    4,  # ushort
    5,  # intc
    6,  # uintc
    7,  # long
    8,  # ulong
    9,  # longlong
    10,  # ulonglong
    23,  # half
    11,  # single
    12,  # double
    13,  # longdouble
    14,  # csingle
    15,  # cdouble
    16,  # clongdouble
    17,  # object
    18,  # bytes_
    19,  # str_
    20,  # void
    21,  # datetime64
    22,  # timedelta64
    25,  # no type
    256,  # user-defined
    2056,  # StringDType
]
_DTypeBuiltinKind: TypeAlias = L[0, 1, 2]

_ArrayAPIVersion: TypeAlias = L["2021.12", "2022.12", "2023.12"]

_CastingKind: TypeAlias = L["no", "equiv", "safe", "same_kind", "unsafe"]

_OrderKACF: TypeAlias = L[None, "K", "A", "C", "F"]
_OrderACF: TypeAlias = L[None, "A", "C", "F"]
_OrderCF: TypeAlias = L[None, "C", "F"]

_ModeKind: TypeAlias = L["raise", "wrap", "clip"]
_PartitionKind: TypeAlias = L["introselect"]
# in practice, only the first case-insensitive character is considered (so e.g.
# "QuantumSort3000" will be interpreted as quicksort).
_SortKind: TypeAlias = L[
    "Q", "quick", "quicksort",
    "M", "merge", "mergesort",
    "H", "heap", "heapsort",
    "S", "stable", "stablesort",
]
_SortSide: TypeAlias = L["left", "right"]

_ConvertibleToInt: TypeAlias = SupportsInt | SupportsIndex | _CharLike_co
_ConvertibleToFloat: TypeAlias =  SupportsFloat | SupportsIndex | _CharLike_co
if sys.version_info >= (3, 11):
    _ConvertibleToComplex: TypeAlias = SupportsComplex | SupportsFloat | SupportsIndex | _CharLike_co
else:
    _ConvertibleToComplex: TypeAlias = complex | SupportsComplex | SupportsFloat | SupportsIndex | _CharLike_co
_ConvertibleToTD64: TypeAlias = dt.timedelta | int | _CharLike_co | character | number | timedelta64 | np.bool | None
_ConvertibleToDT64: TypeAlias = dt.date | int | _CharLike_co | character | number | datetime64 | np.bool | None

_NDIterFlagsKind: TypeAlias = L[
    "buffered",
    "c_index",
    "copy_if_overlap",
    "common_dtype",
    "delay_bufalloc",
    "external_loop",
    "f_index",
    "grow_inner", "growinner",
    "multi_index",
    "ranged",
    "refs_ok",
    "reduce_ok",
    "zerosize_ok",
]
_NDIterFlagsOp: TypeAlias = L[
    "aligned",
    "allocate",
    "arraymask",
    "copy",
    "config",
    "nbo",
    "no_subtype",
    "no_broadcast",
    "overlap_assume_elementwise",
    "readonly",
    "readwrite",
    "updateifcopy",
    "virtual",
    "writeonly",
    "writemasked"
]

_MemMapModeKind: TypeAlias = L[
    "readonly", "r",
    "copyonwrite", "c",
    "readwrite", "r+",
    "write", "w+",
]

_DT64Date: TypeAlias = _HasDateAttributes | L["TODAY", "today", b"TODAY", b"today"]
_DT64Now: TypeAlias = L["NOW", "now", b"NOW", b"now"]
_NaTValue: TypeAlias = L["NAT","NaT", "nat",b"NAT", b"NaT", b"nat"]

_MonthUnit: TypeAlias = L["Y", "M", b"Y", b"M"]
_DayUnit: TypeAlias = L["W", "D", b"W", b"D"]
_DateUnit: TypeAlias = L[_MonthUnit, _DayUnit]
_NativeTimeUnit: TypeAlias = L["h", "m", "s", "ms", "us", "μs", b"h", b"m", b"s", b"ms", b"us"]
_IntTimeUnit: TypeAlias = L["ns", "ps", "fs", "as", b"ns", b"ps", b"fs", b"as"]
_TimeUnit: TypeAlias = L[_NativeTimeUnit, _IntTimeUnit]
_NativeTD64Unit: TypeAlias = L[_DayUnit, _NativeTimeUnit]
_IntTD64Unit: TypeAlias = L[_MonthUnit, _IntTimeUnit]
_TD64Unit: TypeAlias = L[_DateUnit, _TimeUnit]
_TimeUnitSpec: TypeAlias = _TD64UnitT | tuple[_TD64UnitT, SupportsIndex]

### TypedDict's (for internal use only)

@type_check_only
class _FormerAttrsDict(TypedDict):
    object: LiteralString
    float: LiteralString
    complex: LiteralString
    str: LiteralString
    int: LiteralString

### Protocols (for internal use only)

@type_check_only
class _SupportsFileMethods(SupportsFlush, Protocol):
    # Protocol for representing file-like-objects accepted by `ndarray.tofile` and `fromfile`
    def fileno(self) -> SupportsIndex: ...
    def tell(self) -> SupportsIndex: ...
    def seek(self, offset: int, whence: int, /) -> object: ...

@type_check_only
class _SupportsFileMethodsRW(SupportsWrite[bytes], _SupportsFileMethods, Protocol):
    pass

@type_check_only
class _SupportsItem(Protocol[_T_co]):
    def item(self, /) -> _T_co: ...

@type_check_only
class _SupportsDLPack(Protocol[_T_contra]):
    def __dlpack__(self, /, *, stream: _T_contra | None = None) -> CapsuleType: ...

@type_check_only
class _HasDType(Protocol[_T_co]):
    @property
    def dtype(self, /) -> _T_co: ...

@type_check_only
class _HasRealAndImag(Protocol[_RealT_co, _ImagT_co]):
    @property
    def real(self, /) -> _RealT_co: ...
    @property
    def imag(self, /) -> _ImagT_co: ...

@type_check_only
class _HasTypeWithRealAndImag(Protocol[_RealT_co, _ImagT_co]):
    @property
    def type(self, /) -> type[_HasRealAndImag[_RealT_co, _ImagT_co]]: ...

@type_check_only
class _HasDTypeWithRealAndImag(Protocol[_RealT_co, _ImagT_co]):
    @property
    def dtype(self, /) -> _HasTypeWithRealAndImag[_RealT_co, _ImagT_co]: ...

@type_check_only
class _HasDateAttributes(Protocol):
    # The `datetime64` constructors requires an object with the three attributes below,
    # and thus supports datetime duck typing
    @property
    def day(self) -> int: ...
    @property
    def month(self) -> int: ...
    @property
    def year(self) -> int: ...


### Mixins (for internal use only)

@type_check_only
class _RealMixin:
    @property
    def real(self) -> Self: ...
    @property
    def imag(self) -> Self: ...

@type_check_only
class _RoundMixin:
    @overload
    def __round__(self, /, ndigits: None = None) -> int: ...
    @overload
    def __round__(self, /, ndigits: SupportsIndex) -> Self: ...

@type_check_only
class _IntegralMixin(_RealMixin):
    @property
    def numerator(self) -> Self: ...
    @property
    def denominator(self) -> L[1]: ...

    def is_integer(self, /) -> L[True]: ...

### Public API

__version__: Final[LiteralString] = ...

e: Final[float] = ...
euler_gamma: Final[float] = ...
pi: Final[float] = ...
inf: Final[float] = ...
nan: Final[float] = ...
little_endian: Final[builtins.bool] = ...
False_: Final[np.bool[L[False]]] = ...
True_: Final[np.bool[L[True]]] = ...
newaxis: Final[None] = None

# not in __all__
__NUMPY_SETUP__: Final[L[False]] = False
__numpy_submodules__: Final[set[LiteralString]] = ...
__former_attrs__: Final[_FormerAttrsDict] = ...
__future_scalars__: Final[set[L["bytes", "str", "object"]]] = ...
__array_api_version__: Final[L["2023.12"]] = "2023.12"
test: Final[PytestTester] = ...

@type_check_only
class _DTypeMeta(type):
    @property
    def type(cls, /) -> type[generic] | None: ...
    @property
    def _abstract(cls, /) -> bool: ...
    @property
    def _is_numeric(cls, /) -> bool: ...
    @property
    def _parametric(cls, /) -> bool: ...
    @property
    def _legacy(cls, /) -> bool: ...

@final
class dtype(Generic[_SCT_co], metaclass=_DTypeMeta):
    names: None | tuple[builtins.str, ...]
    def __hash__(self) -> int: ...

    # `None` results in the default dtype
    @overload
    def __new__(
        cls,
        dtype: None | type[float64],
        align: builtins.bool = ...,
        copy: builtins.bool = ...,
        metadata: dict[builtins.str, Any] = ...
    ) -> dtype[float64]: ...

    # Overload for `dtype` instances, scalar types, and instances that have a
    # `dtype: dtype[_SCT]` attribute
    @overload
    def __new__(
        cls,
        dtype: _DTypeLike[_SCT],
        align: builtins.bool = ...,
        copy: builtins.bool = ...,
        metadata: dict[builtins.str, Any] = ...,
    ) -> dtype[_SCT]: ...

    # Builtin types
    #
    # NOTE: Typecheckers act as if `bool <: int <: float <: complex <: object`,
    # even though at runtime `int`, `float`, and `complex` aren't subtypes..
    # This makes it impossible to express e.g. "a float that isn't an int",
    # since type checkers treat `_: float` like `_: float | int`.
    #
    # For more details, see:
    # - https://github.com/numpy/numpy/issues/27032#issuecomment-2278958251
    # - https://typing.readthedocs.io/en/latest/spec/special-types.html#special-cases-for-float-and-complex
    @overload
    def __new__(
        cls,
        dtype: type[builtins.bool | np.bool],
        align: builtins.bool = ...,
        copy: builtins.bool = ...,
        metadata: dict[str, Any] = ...,
    ) -> dtype[np.bool]: ...
    # NOTE: `_: type[int]` also accepts `type[int | bool]`
    @overload
    def __new__(
        cls,
        dtype: type[int | int_ | np.bool],
        align: builtins.bool = ...,
        copy: builtins.bool = ...,
        metadata: dict[str, Any] = ...,
    ) -> dtype[int_ | np.bool]: ...
    # NOTE: `_: type[float]` also accepts `type[float | int | bool]`
    # NOTE: `float64` inherits from `float` at runtime; but this isn't
    # reflected in these stubs. So an explicit `float64` is required here.
    @overload
    def __new__(
        cls,
        dtype: None | type[float | float64 | int_ | np.bool],
        align: builtins.bool = ...,
        copy: builtins.bool = ...,
        metadata: dict[str, Any] = ...,
    ) -> dtype[float64 | int_ | np.bool]: ...
    # NOTE: `_: type[complex]` also accepts `type[complex | float | int | bool]`
    @overload
    def __new__(
        cls,
        dtype: type[complex | complex128 | float64 | int_ | np.bool],
        align: builtins.bool = ...,
        copy: builtins.bool = ...,
        metadata: dict[str, Any] = ...,
    ) -> dtype[complex128 | float64 | int_ | np.bool]: ...
    @overload
    def __new__(
        cls,
        dtype: type[bytes],  # also includes `type[bytes_]`
        align: builtins.bool = ...,
        copy: builtins.bool = ...,
        metadata: dict[str, Any] = ...,
    ) -> dtype[bytes_]: ...
    @overload
    def __new__(
        cls,
        dtype: type[str],  # also includes `type[str_]`
        align: builtins.bool = ...,
        copy: builtins.bool = ...,
        metadata: dict[str, Any] = ...,
    ) -> dtype[str_]: ...
    # NOTE: These `memoryview` overloads assume PEP 688, which requires mypy to
    # be run with the (undocumented) `--disable-memoryview-promotion` flag,
    # This will be the default in a future mypy release, see:
    # https://github.com/python/mypy/issues/15313
    # Pyright / Pylance requires setting `disableBytesTypePromotions=true`,
    # which is the default in strict mode
    @overload
    def __new__(
        cls,
        dtype: type[memoryview | void],
        align: builtins.bool = ...,
        copy: builtins.bool = ...,
        metadata: dict[str, Any] = ...,
    ) -> dtype[void]: ...
    # NOTE: `_: type[object]` would also accept e.g. `type[object | complex]`,
    # and is therefore not included here
    @overload
    def __new__(
        cls,
        dtype: type[_BuiltinObjectLike | object_],
        align: builtins.bool = ...,
        copy: builtins.bool = ...,
        metadata: dict[str, Any] = ...,
    ) -> dtype[object_]: ...

    # Unions of builtins.
    @overload
    def __new__(
        cls,
        dtype: type[bytes | str],
        align: builtins.bool = ...,
        copy: builtins.bool = ...,
        metadata: dict[str, Any] = ...,
    ) -> dtype[character]: ...
    @overload
    def __new__(
        cls,
        dtype: type[bytes | str | memoryview],
        align: builtins.bool = ...,
        copy: builtins.bool = ...,
        metadata: dict[str, Any] = ...,
    ) -> dtype[flexible]: ...
    @overload
    def __new__(
        cls,
        dtype: type[complex | bytes | str | memoryview | _BuiltinObjectLike],
        align: builtins.bool = ...,
        copy: builtins.bool = ...,
        metadata: dict[str, Any] = ...,
    ) -> dtype[np.bool | int_ | float64 | complex128 | flexible | object_]: ...

    # `unsignedinteger` string-based representations and ctypes
    @overload
    def __new__(cls, dtype: _UInt8Codes | type[ct.c_uint8], align: builtins.bool = ..., copy: builtins.bool = ..., metadata: dict[builtins.str, Any] = ...) -> dtype[uint8]: ...
    @overload
    def __new__(cls, dtype: _UInt16Codes | type[ct.c_uint16], align: builtins.bool = ..., copy: builtins.bool = ..., metadata: dict[builtins.str, Any] = ...) -> dtype[uint16]: ...
    @overload
    def __new__(cls, dtype: _UInt32Codes | type[ct.c_uint32], align: builtins.bool = ..., copy: builtins.bool = ..., metadata: dict[builtins.str, Any] = ...) -> dtype[uint32]: ...
    @overload
    def __new__(cls, dtype: _UInt64Codes | type[ct.c_uint64], align: builtins.bool = ..., copy: builtins.bool = ..., metadata: dict[builtins.str, Any] = ...) -> dtype[uint64]: ...
    @overload
    def __new__(cls, dtype: _UByteCodes | type[ct.c_ubyte], align: builtins.bool = ..., copy: builtins.bool = ..., metadata: dict[builtins.str, Any] = ...) -> dtype[ubyte]: ...
    @overload
    def __new__(cls, dtype: _UShortCodes | type[ct.c_ushort], align: builtins.bool = ..., copy: builtins.bool = ..., metadata: dict[builtins.str, Any] = ...) -> dtype[ushort]: ...
    @overload
    def __new__(cls, dtype: _UIntCCodes | type[ct.c_uint], align: builtins.bool = ..., copy: builtins.bool = ..., metadata: dict[builtins.str, Any] = ...) -> dtype[uintc]: ...
    # NOTE: We're assuming here that `uint_ptr_t == size_t`,
    # an assumption that does not hold in rare cases (same for `ssize_t`)
    @overload
    def __new__(cls, dtype: _UIntPCodes | type[ct.c_void_p] | type[ct.c_size_t], align: builtins.bool = ..., copy: builtins.bool = ..., metadata: dict[builtins.str, Any] = ...) -> dtype[uintp]: ...
    @overload
    def __new__(cls, dtype: _ULongCodes | type[ct.c_ulong], align: builtins.bool = ..., copy: builtins.bool = ..., metadata: dict[builtins.str, Any] = ...) -> dtype[ulong]: ...
    @overload
    def __new__(cls, dtype: _ULongLongCodes | type[ct.c_ulonglong], align: builtins.bool = ..., copy: builtins.bool = ..., metadata: dict[builtins.str, Any] = ...) -> dtype[ulonglong]: ...

    # `signedinteger` string-based representations and ctypes
    @overload
    def __new__(cls, dtype: _Int8Codes | type[ct.c_int8], align: builtins.bool = ..., copy: builtins.bool = ..., metadata: dict[builtins.str, Any] = ...) -> dtype[int8]: ...
    @overload
    def __new__(cls, dtype: _Int16Codes | type[ct.c_int16], align: builtins.bool = ..., copy: builtins.bool = ..., metadata: dict[builtins.str, Any] = ...) -> dtype[int16]: ...
    @overload
    def __new__(cls, dtype: _Int32Codes | type[ct.c_int32], align: builtins.bool = ..., copy: builtins.bool = ..., metadata: dict[builtins.str, Any] = ...) -> dtype[int32]: ...
    @overload
    def __new__(cls, dtype: _Int64Codes | type[ct.c_int64], align: builtins.bool = ..., copy: builtins.bool = ..., metadata: dict[builtins.str, Any] = ...) -> dtype[int64]: ...
    @overload
    def __new__(cls, dtype: _ByteCodes | type[ct.c_byte], align: builtins.bool = ..., copy: builtins.bool = ..., metadata: dict[builtins.str, Any] = ...) -> dtype[byte]: ...
    @overload
    def __new__(cls, dtype: _ShortCodes | type[ct.c_short], align: builtins.bool = ..., copy: builtins.bool = ..., metadata: dict[builtins.str, Any] = ...) -> dtype[short]: ...
    @overload
    def __new__(cls, dtype: _IntCCodes | type[ct.c_int], align: builtins.bool = ..., copy: builtins.bool = ..., metadata: dict[builtins.str, Any] = ...) -> dtype[intc]: ...
    @overload
    def __new__(cls, dtype: _IntPCodes | type[ct.c_ssize_t], align: builtins.bool = ..., copy: builtins.bool = ..., metadata: dict[builtins.str, Any] = ...) -> dtype[intp]: ...
    @overload
    def __new__(cls, dtype: _LongCodes | type[ct.c_long], align: builtins.bool = ..., copy: builtins.bool = ..., metadata: dict[builtins.str, Any] = ...) -> dtype[long]: ...
    @overload
    def __new__(cls, dtype: _LongLongCodes | type[ct.c_longlong], align: builtins.bool = ..., copy: builtins.bool = ..., metadata: dict[builtins.str, Any] = ...) -> dtype[longlong]: ...

    # `floating` string-based representations and ctypes
    @overload
    def __new__(cls, dtype: _Float16Codes, align: builtins.bool = ..., copy: builtins.bool = ..., metadata: dict[builtins.str, Any] = ...) -> dtype[float16]: ...
    @overload
    def __new__(cls, dtype: _Float32Codes, align: builtins.bool = ..., copy: builtins.bool = ..., metadata: dict[builtins.str, Any] = ...) -> dtype[float32]: ...
    @overload
    def __new__(cls, dtype: _Float64Codes, align: builtins.bool = ..., copy: builtins.bool = ..., metadata: dict[builtins.str, Any] = ...) -> dtype[float64]: ...
    @overload
    def __new__(cls, dtype: _HalfCodes, align: builtins.bool = ..., copy: builtins.bool = ..., metadata: dict[builtins.str, Any] = ...) -> dtype[half]: ...
    @overload
    def __new__(cls, dtype: _SingleCodes | type[ct.c_float], align: builtins.bool = ..., copy: builtins.bool = ..., metadata: dict[builtins.str, Any] = ...) -> dtype[single]: ...
    @overload
    def __new__(cls, dtype: _DoubleCodes | type[ct.c_double], align: builtins.bool = ..., copy: builtins.bool = ..., metadata: dict[builtins.str, Any] = ...) -> dtype[double]: ...
    @overload
    def __new__(cls, dtype: _LongDoubleCodes | type[ct.c_longdouble], align: builtins.bool = ..., copy: builtins.bool = ..., metadata: dict[builtins.str, Any] = ...) -> dtype[longdouble]: ...

    # `complexfloating` string-based representations
    @overload
    def __new__(cls, dtype: _Complex64Codes, align: builtins.bool = ..., copy: builtins.bool = ..., metadata: dict[builtins.str, Any] = ...) -> dtype[complex64]: ...
    @overload
    def __new__(cls, dtype: _Complex128Codes, align: builtins.bool = ..., copy: builtins.bool = ..., metadata: dict[builtins.str, Any] = ...) -> dtype[complex128]: ...
    @overload
    def __new__(cls, dtype: _CSingleCodes, align: builtins.bool = ..., copy: builtins.bool = ..., metadata: dict[builtins.str, Any] = ...) -> dtype[csingle]: ...
    @overload
    def __new__(cls, dtype: _CDoubleCodes, align: builtins.bool = ..., copy: builtins.bool = ..., metadata: dict[builtins.str, Any] = ...) -> dtype[cdouble]: ...
    @overload
    def __new__(cls, dtype: _CLongDoubleCodes, align: builtins.bool = ..., copy: builtins.bool = ..., metadata: dict[builtins.str, Any] = ...) -> dtype[clongdouble]: ...

    # Miscellaneous string-based representations and ctypes
    @overload
    def __new__(cls, dtype: _BoolCodes | type[ct.c_bool], align: builtins.bool = ..., copy: builtins.bool = ..., metadata: dict[builtins.str, Any] = ...) -> dtype[np.bool]: ...
    @overload
    def __new__(cls, dtype: _TD64Codes, align: builtins.bool = ..., copy: builtins.bool = ..., metadata: dict[builtins.str, Any] = ...) -> dtype[timedelta64]: ...
    @overload
    def __new__(cls, dtype: _DT64Codes, align: builtins.bool = ..., copy: builtins.bool = ..., metadata: dict[builtins.str, Any] = ...) -> dtype[datetime64]: ...
    @overload
    def __new__(cls, dtype: _StrCodes, align: builtins.bool = ..., copy: builtins.bool = ..., metadata: dict[builtins.str, Any] = ...) -> dtype[str_]: ...
    @overload
    def __new__(cls, dtype: _BytesCodes | type[ct.c_char], align: builtins.bool = ..., copy: builtins.bool = ..., metadata: dict[builtins.str, Any] = ...) -> dtype[bytes_]: ...
    @overload
    def __new__(cls, dtype: _VoidCodes | _VoidDTypeLike, align: builtins.bool = ..., copy: builtins.bool = ..., metadata: dict[builtins.str, Any] = ...) -> dtype[void]: ...
    @overload
    def __new__(cls, dtype: _ObjectCodes | type[ct.py_object[Any]], align: builtins.bool = ..., copy: builtins.bool = ..., metadata: dict[builtins.str, Any] = ...) -> dtype[object_]: ...

    # `StringDType` requires special treatment because it has no scalar type
    @overload
    def __new__(
        cls,
        dtype: dtypes.StringDType | _StringCodes,
        align: builtins.bool = ...,
        copy: builtins.bool = ...,
        metadata: dict[builtins.str, Any] = ...
    ) -> dtypes.StringDType: ...

    # Combined char-codes and ctypes, analogous to the scalar-type hierarchy
    @overload
    def __new__(
        cls,
        dtype: _UnsignedIntegerCodes | _UnsignedIntegerCType,
        align: builtins.bool = ...,
        copy: builtins.bool = ...,
        metadata: dict[builtins.str, Any] = ...,
    ) -> dtype[unsignedinteger[Any]]: ...
    @overload
    def __new__(
        cls,
        dtype: _SignedIntegerCodes | _SignedIntegerCType,
        align: builtins.bool = ...,
        copy: builtins.bool = ...,
        metadata: dict[builtins.str, Any] = ...,
    ) -> dtype[signedinteger[Any]]: ...
    @overload
    def __new__(
        cls,
        dtype: _IntegerCodes | _IntegerCType,
        align: builtins.bool = ...,
        copy: builtins.bool = ...,
        metadata: dict[builtins.str, Any] = ...,
    ) -> dtype[integer[Any]]: ...
    @overload
    def __new__(
        cls,
        dtype: _FloatingCodes | _FloatingCType,
        align: builtins.bool = ...,
        copy: builtins.bool = ...,
        metadata: dict[builtins.str, Any] = ...,
    ) -> dtype[floating[Any]]: ...
    @overload
    def __new__(
        cls,
        dtype: _ComplexFloatingCodes,
        align: builtins.bool = ...,
        copy: builtins.bool = ...,
        metadata: dict[builtins.str, Any] = ...,
    ) -> dtype[complexfloating[Any, Any]]: ...
    @overload
    def __new__(
        cls,
        dtype: _InexactCodes | _FloatingCType,
        align: builtins.bool = ...,
        copy: builtins.bool = ...,
        metadata: dict[builtins.str, Any] = ...,
    ) -> dtype[inexact[Any]]: ...
    @overload
    def __new__(
        cls,
        dtype: _NumberCodes | _NumberCType,
        align: builtins.bool = ...,
        copy: builtins.bool = ...,
        metadata: dict[builtins.str, Any] = ...,
    ) -> dtype[number[Any]]: ...
    @overload
    def __new__(
        cls,
        dtype: _CharacterCodes | type[ct.c_char],
        align: builtins.bool = ...,
        copy: builtins.bool = ...,
        metadata: dict[builtins.str, Any] = ...,
    ) -> dtype[character]: ...
    @overload
    def __new__(
        cls,
        dtype: _FlexibleCodes | type[ct.c_char],
        align: builtins.bool = ...,
        copy: builtins.bool = ...,
        metadata: dict[builtins.str, Any] = ...,
    ) -> dtype[flexible]: ...
    @overload
    def __new__(
        cls,
        dtype: _GenericCodes | _GenericCType,
        align: builtins.bool = ...,
        copy: builtins.bool = ...,
        metadata: dict[builtins.str, Any] = ...,
    ) -> dtype[generic]: ...

    # Handle strings that can't be expressed as literals; i.e. "S1", "S2", ...
    @overload
    def __new__(
        cls,
        dtype: builtins.str,
        align: builtins.bool = ...,
        copy: builtins.bool = ...,
        metadata: dict[builtins.str, Any] = ...,
    ) -> dtype[Any]: ...

    # Catch-all overload for object-likes
    # NOTE: `object_ | Any` is *not* equivalent to `Any` -- it describes some
    # (static) type `T` s.t. `object_ <: T <: builtins.object` (`<:` denotes
    # the subtyping relation, the (gradual) typing analogue of `issubclass()`).
    # https://typing.readthedocs.io/en/latest/spec/concepts.html#union-types
    @overload
    def __new__(
        cls,
        dtype: type[object],
        align: builtins.bool = ...,
        copy: builtins.bool = ...,
        metadata: dict[builtins.str, Any] = ...,
    ) -> dtype[object_ | Any]: ...

    def __class_getitem__(cls, item: Any, /) -> GenericAlias: ...

    @overload
    def __getitem__(self: dtype[void], key: list[builtins.str], /) -> dtype[void]: ...
    @overload
    def __getitem__(self: dtype[void], key: builtins.str | SupportsIndex, /) -> dtype[Any]: ...

    # NOTE: In the future 1-based multiplications will also yield `flexible` dtypes
    @overload
    def __mul__(self: _DType, value: L[1], /) -> _DType: ...
    @overload
    def __mul__(self: _FlexDType, value: SupportsIndex, /) -> _FlexDType: ...
    @overload
    def __mul__(self, value: SupportsIndex, /) -> dtype[void]: ...

    # NOTE: `__rmul__` seems to be broken when used in combination with
    # literals as of mypy 0.902. Set the return-type to `dtype[Any]` for
    # now for non-flexible dtypes.
    @overload
    def __rmul__(self: _FlexDType, value: SupportsIndex, /) -> _FlexDType: ...
    @overload
    def __rmul__(self, value: SupportsIndex, /) -> dtype[Any]: ...

    def __gt__(self, other: DTypeLike, /) -> builtins.bool: ...
    def __ge__(self, other: DTypeLike, /) -> builtins.bool: ...
    def __lt__(self, other: DTypeLike, /) -> builtins.bool: ...
    def __le__(self, other: DTypeLike, /) -> builtins.bool: ...

    # Explicitly defined `__eq__` and `__ne__` to get around mypy's
    # `strict_equality` option; even though their signatures are
    # identical to their `object`-based counterpart
    def __eq__(self, other: Any, /) -> builtins.bool: ...
    def __ne__(self, other: Any, /) -> builtins.bool: ...

    @property
    def alignment(self) -> int: ...
    @property
    def base(self) -> dtype[Any]: ...
    @property
    def byteorder(self) -> _ByteOrderChar: ...
    @property
    def char(self) -> _DTypeChar: ...
    @property
    def descr(self) -> list[tuple[LiteralString, LiteralString] | tuple[LiteralString, LiteralString, _Shape]]: ...
    @property
    def fields(self,) -> None | MappingProxyType[LiteralString, tuple[dtype[Any], int] | tuple[dtype[Any], int, Any]]: ...
    @property
    def flags(self) -> int: ...
    @property
    def hasobject(self) -> builtins.bool: ...
    @property
    def isbuiltin(self) -> _DTypeBuiltinKind: ...
    @property
    def isnative(self) -> builtins.bool: ...
    @property
    def isalignedstruct(self) -> builtins.bool: ...
    @property
    def itemsize(self) -> int: ...
    @property
    def kind(self) -> _DTypeKind: ...
    @property
    def metadata(self) -> None | MappingProxyType[builtins.str, Any]: ...
    @property
    def name(self) -> LiteralString: ...
    @property
    def num(self) -> _DTypeNum: ...
    @property
    def shape(self) -> tuple[()] | _Shape: ...
    @property
    def ndim(self) -> int: ...
    @property
    def subdtype(self) -> None | tuple[dtype[Any], _Shape]: ...
    def newbyteorder(self, new_order: _ByteOrder = ..., /) -> Self: ...
    @property
    def str(self) -> LiteralString: ...
    @property
    def type(self) -> type[_SCT_co]: ...


@final
class flatiter(Generic[_ArrayT_co]):
    __hash__: ClassVar[None]
    @property
    def base(self) -> _ArrayT_co: ...
    @property
    def coords(self) -> _Shape: ...
    @property
    def index(self) -> int: ...
    def copy(self) -> _ArrayT_co: ...
    def __iter__(self) -> Self: ...
    def __next__(self: flatiter[NDArray[_SCT]]) -> _SCT: ...
    def __len__(self) -> int: ...
    @overload
    def __getitem__(
        self: flatiter[NDArray[_SCT]],
        key: int | integer[Any] | tuple[int | integer[Any]],
    ) -> _SCT: ...
    @overload
    def __getitem__(
        self,
        key: _ArrayLikeInt | slice | EllipsisType | tuple[_ArrayLikeInt | slice | EllipsisType],
    ) -> _ArrayT_co: ...
    # TODO: `__setitem__` operates via `unsafe` casting rules, and can
    # thus accept any type accepted by the relevant underlying `np.generic`
    # constructor.
    # This means that `value` must in reality be a supertype of `npt.ArrayLike`.
    def __setitem__(
        self,
        key: _ArrayLikeInt | slice | EllipsisType | tuple[_ArrayLikeInt | slice | EllipsisType],
        value: Any,
    ) -> None: ...
    @overload
    def __array__(self: flatiter[ndarray[_1DShapeT, _DType]], dtype: None = ..., /) -> ndarray[_1DShapeT, _DType]: ...
    @overload
    def __array__(self: flatiter[ndarray[_1DShapeT, Any]], dtype: _DType, /) -> ndarray[_1DShapeT, _DType]: ...
    @overload
    def __array__(self: flatiter[ndarray[_Shape, _DType]], dtype: None = ..., /) -> ndarray[_Shape, _DType]: ...
    @overload
    def __array__(self, dtype: _DType, /) -> ndarray[_Shape, _DType]: ...

@type_check_only
class _ArrayOrScalarCommon:
    @property
    def real(self, /) -> Any: ...
    @property
    def imag(self, /) -> Any: ...
    @property
    def T(self) -> Self: ...
    @property
    def mT(self) -> Self: ...
    @property
    def data(self) -> memoryview: ...
    @property
    def flags(self) -> flagsobj: ...
    @property
    def itemsize(self) -> int: ...
    @property
    def nbytes(self) -> int: ...
    @property
    def device(self) -> L["cpu"]: ...

    def __bool__(self, /) -> builtins.bool: ...
    def __int__(self, /) -> int: ...
    def __float__(self, /) -> float: ...
    def __copy__(self) -> Self: ...
    def __deepcopy__(self, memo: None | dict[int, Any], /) -> Self: ...

    # TODO: How to deal with the non-commutative nature of `==` and `!=`?
    # xref numpy/numpy#17368
    def __eq__(self, other: Any, /) -> Any: ...
    def __ne__(self, other: Any, /) -> Any: ...

    def copy(self, order: _OrderKACF = ...) -> Self: ...
    def dump(self, file: StrOrBytesPath | SupportsWrite[bytes]) -> None: ...
    def dumps(self) -> bytes: ...
    def tobytes(self, order: _OrderKACF = ...) -> bytes: ...
    # NOTE: `tostring()` is deprecated and therefore excluded
    # def tostring(self, order=...): ...
    def tofile(self, fid: StrOrBytesPath | _SupportsFileMethods, sep: str = ..., format: str = ...) -> None: ...
    # generics and 0d arrays return builtin scalars
    def tolist(self) -> Any: ...
    def to_device(self, device: L["cpu"], /, *, stream: None | int | Any = ...) -> Self: ...

    @property
    def __array_interface__(self) -> dict[str, Any]: ...
    @property
    def __array_priority__(self) -> float: ...
    @property
    def __array_struct__(self) -> CapsuleType: ...  # builtins.PyCapsule
    def __array_namespace__(self, /, *, api_version: _ArrayAPIVersion | None = None) -> ModuleType: ...
    def __setstate__(self, state: tuple[
        SupportsIndex,  # version
        _ShapeLike,  # Shape
        _DType_co,  # DType
        np.bool,  # F-continuous
        bytes | list[Any],  # Data
    ], /) -> None: ...

    def conj(self) -> Self: ...
    def conjugate(self) -> Self: ...

    def argsort(
        self,
        axis: None | SupportsIndex = ...,
        kind: None | _SortKind = ...,
        order: None | str | Sequence[str] = ...,
        *,
        stable: None | bool = ...,
    ) -> NDArray[Any]: ...

    @overload  # axis=None (default), out=None (default), keepdims=False (default)
    def argmax(self, /, axis: None = None, out: None = None, *, keepdims: L[False] = False) -> intp: ...
    @overload  # axis=index, out=None (default)
    def argmax(self, /, axis: SupportsIndex, out: None = None, *, keepdims: builtins.bool = False) -> Any: ...
    @overload  # axis=index, out=ndarray
    def argmax(self, /, axis: SupportsIndex | None, out: _ArrayT, *, keepdims: builtins.bool = False) -> _ArrayT: ...
    @overload
    def argmax(self, /, axis: SupportsIndex | None = None, *, out: _ArrayT, keepdims: builtins.bool = False) -> _ArrayT: ...

    @overload  # axis=None (default), out=None (default), keepdims=False (default)
    def argmin(self, /, axis: None = None, out: None = None, *, keepdims: L[False] = False) -> intp: ...
    @overload  # axis=index, out=None (default)
    def argmin(self, /, axis: SupportsIndex, out: None = None, *, keepdims: builtins.bool = False) -> Any: ...
    @overload  # axis=index, out=ndarray
    def argmin(self, /, axis: SupportsIndex | None, out: _ArrayT, *, keepdims: builtins.bool = False) -> _ArrayT: ...
    @overload
    def argmin(self, /, axis: SupportsIndex | None = None, *, out: _ArrayT, keepdims: builtins.bool = False) -> _ArrayT: ...

    @overload  # out=None (default)
    def round(self, /, decimals: SupportsIndex = 0, out: None = None) -> Self: ...
    @overload  # out=ndarray
    def round(self, /, decimals: SupportsIndex, out: _ArrayT) -> _ArrayT: ...
    @overload
    def round(self, /, decimals: SupportsIndex = 0, *, out: _ArrayT) -> _ArrayT: ...

    @overload  # out=None (default)
    def choose(self, /, choices: ArrayLike, out: None = None, mode: _ModeKind = "raise") -> NDArray[Any]: ...
    @overload  # out=ndarray
    def choose(self, /, choices: ArrayLike, out: _ArrayT, mode: _ModeKind = "raise") -> _ArrayT: ...

    # TODO: Annotate kwargs with an unpacked `TypedDict`
    @overload  # out: None (default)
    def clip(self, /, min: ArrayLike, max: ArrayLike | None = None, out: None = None, **kwargs: Any) -> NDArray[Any]: ...
    @overload
    def clip(self, /, min: None, max: ArrayLike, out: None = None, **kwargs: Any) -> NDArray[Any]: ...
    @overload
    def clip(self, /, min: None = None, *, max: ArrayLike, out: None = None, **kwargs: Any) -> NDArray[Any]: ...
    @overload  # out: ndarray
    def clip(self, /, min: ArrayLike, max: ArrayLike | None, out: _ArrayT, **kwargs: Any) -> _ArrayT: ...
    @overload
    def clip(self, /, min: ArrayLike, max: ArrayLike | None = None, *, out: _ArrayT, **kwargs: Any) -> _ArrayT: ...
    @overload
    def clip(self, /, min: None, max: ArrayLike, out: _ArrayT, **kwargs: Any) -> _ArrayT: ...
    @overload
    def clip(self, /, min: None = None, *, max: ArrayLike, out: _ArrayT, **kwargs: Any) -> _ArrayT: ...

    @overload
    def compress(self, /, condition: _ArrayLikeInt_co, axis: SupportsIndex | None = None, out: None = None) -> NDArray[Any]: ...
    @overload
    def compress(self, /, condition: _ArrayLikeInt_co, axis: SupportsIndex | None, out: _ArrayT) -> _ArrayT: ...
    @overload
    def compress(self, /, condition: _ArrayLikeInt_co, axis: SupportsIndex | None = None, *, out: _ArrayT) -> _ArrayT: ...

    @overload  # out: None (default)
    def cumprod(self, /, axis: SupportsIndex | None = None, dtype: DTypeLike | None = None, out: None = None) -> NDArray[Any]: ...
    @overload  # out: ndarray
    def cumprod(self, /, axis: SupportsIndex | None, dtype: DTypeLike | None, out: _ArrayT) -> _ArrayT: ...
    @overload
    def cumprod(self, /, axis: SupportsIndex | None = None, dtype: DTypeLike | None = None, *, out: _ArrayT) -> _ArrayT: ...

    @overload  # out: None (default)
    def cumsum(self, /, axis: SupportsIndex | None = None, dtype: DTypeLike | None = None, out: None = None) -> NDArray[Any]: ...
    @overload  # out: ndarray
    def cumsum(self, /, axis: SupportsIndex | None, dtype: DTypeLike | None, out: _ArrayT) -> _ArrayT: ...
    @overload
    def cumsum(self, /, axis: SupportsIndex | None = None, dtype: DTypeLike | None = None, *, out: _ArrayT) -> _ArrayT: ...

    @overload
    def max(
        self,
        /,
        axis: _ShapeLike | None = None,
        out: None = None,
        keepdims: builtins.bool = False,
        initial: _NumberLike_co = ...,
        where: _ArrayLikeBool_co = True,
    ) -> Any: ...
    @overload
    def max(
        self,
        /,
        axis: _ShapeLike | None,
        out: _ArrayT,
        keepdims: builtins.bool = False,
        initial: _NumberLike_co = ...,
        where: _ArrayLikeBool_co = True,
    ) -> _ArrayT: ...
    @overload
    def max(
        self,
        /,
        axis: _ShapeLike | None = None,
        *,
        out: _ArrayT,
        keepdims: builtins.bool = False,
        initial: _NumberLike_co = ...,
        where: _ArrayLikeBool_co = True,
    ) -> _ArrayT: ...

    @overload
    def min(
        self,
        /,
        axis: _ShapeLike | None = None,
        out: None = None,
        keepdims: builtins.bool = False,
        initial: _NumberLike_co = ...,
        where: _ArrayLikeBool_co = True,
    ) -> Any: ...
    @overload
    def min(
        self,
        /,
        axis: _ShapeLike | None,
        out: _ArrayT,
        keepdims: builtins.bool = False,
        initial: _NumberLike_co = ...,
        where: _ArrayLikeBool_co = True,
    ) -> _ArrayT: ...
    @overload
    def min(
        self,
        /,
        axis: _ShapeLike | None = None,
        *,
        out: _ArrayT,
        keepdims: builtins.bool = False,
        initial: _NumberLike_co = ...,
        where: _ArrayLikeBool_co = True,
    ) -> _ArrayT: ...

    @overload
    def sum(
        self,
        /,
        axis: _ShapeLike | None = None,
        dtype: DTypeLike | None = None,
        out: None = None,
        keepdims: builtins.bool = False,
        initial: _NumberLike_co = 0,
        where: _ArrayLikeBool_co = True,
    ) -> Any: ...
    @overload
    def sum(
        self,
        /,
        axis: _ShapeLike | None,
        dtype: DTypeLike | None,
        out: _ArrayT,
        keepdims: builtins.bool = False,
        initial: _NumberLike_co = 0,
        where: _ArrayLikeBool_co = True,
    ) -> _ArrayT: ...
    @overload
    def sum(
        self,
        /,
        axis: _ShapeLike | None = None,
        dtype: DTypeLike | None = None,
        *,
        out: _ArrayT,
        keepdims: builtins.bool = False,
        initial: _NumberLike_co = 0,
        where: _ArrayLikeBool_co = True,
    ) -> _ArrayT: ...

    @overload
    def prod(
        self,
        /,
        axis: _ShapeLike | None = None,
        dtype: DTypeLike | None = None,
        out: None = None,
        keepdims: builtins.bool = False,
        initial: _NumberLike_co = 1,
        where: _ArrayLikeBool_co = True,
    ) -> Any: ...
    @overload
    def prod(
        self,
        /,
        axis: _ShapeLike | None,
        dtype: DTypeLike | None,
        out: _ArrayT,
        keepdims: builtins.bool = False,
        initial: _NumberLike_co = 1,
        where: _ArrayLikeBool_co = True,
    ) -> _ArrayT: ...
    @overload
    def prod(
        self,
        /,
        axis: _ShapeLike | None = None,
        dtype: DTypeLike | None = None,
        *,
        out: _ArrayT,
        keepdims: builtins.bool = False,
        initial: _NumberLike_co = 1,
        where: _ArrayLikeBool_co = True,
    ) -> _ArrayT: ...

    @overload
    def mean(
        self,
        axis: _ShapeLike | None = None,
        dtype: DTypeLike | None = None,
        out: None = None,
        keepdims: builtins.bool = False,
        *,
        where: _ArrayLikeBool_co = True,
    ) -> Any: ...
    @overload
    def mean(
        self,
        /,
        axis: _ShapeLike | None,
        dtype: DTypeLike | None,
        out: _ArrayT,
        keepdims: builtins.bool = False,
        *,
        where: _ArrayLikeBool_co = True,
    ) -> _ArrayT: ...
    @overload
    def mean(
        self,
        /,
        axis: _ShapeLike | None = None,
        dtype: DTypeLike | None = None,
        *,
        out: _ArrayT,
        keepdims: builtins.bool = False,
        where: _ArrayLikeBool_co = True,
    ) -> _ArrayT: ...

    @overload
    def std(
        self,
        axis: _ShapeLike | None = None,
        dtype: DTypeLike | None = None,
        out: None = None,
        ddof: float = 0,
        keepdims: builtins.bool = False,
        *,
        where: _ArrayLikeBool_co = True,
        mean: _ArrayLikeNumber_co = ...,
        correction: float = ...,
    ) -> Any: ...
    @overload
    def std(
        self,
        axis: _ShapeLike | None,
        dtype: DTypeLike | None,
        out: _ArrayT,
        ddof: float = 0,
        keepdims: builtins.bool = False,
        *,
        where: _ArrayLikeBool_co = True,
        mean: _ArrayLikeNumber_co = ...,
        correction: float = ...,
    ) -> _ArrayT: ...
    @overload
    def std(
        self,
        axis: _ShapeLike | None = None,
        dtype: DTypeLike | None = None,
        *,
        out: _ArrayT,
        ddof: float = 0,
        keepdims: builtins.bool = False,
        where: _ArrayLikeBool_co = True,
        mean: _ArrayLikeNumber_co = ...,
        correction: float = ...,
    ) -> _ArrayT: ...

    @overload
    def var(
        self,
        axis: _ShapeLike | None = None,
        dtype: DTypeLike | None = None,
        out: None = None,
        ddof: float = 0,
        keepdims: builtins.bool = False,
        *,
        where: _ArrayLikeBool_co = True,
        mean: _ArrayLikeNumber_co = ...,
        correction: float = ...,
    ) -> Any: ...
    @overload
    def var(
        self,
        axis: _ShapeLike | None,
        dtype: DTypeLike | None,
        out: _ArrayT,
        ddof: float = 0,
        keepdims: builtins.bool = False,
        *,
        where: _ArrayLikeBool_co = True,
        mean: _ArrayLikeNumber_co = ...,
        correction: float = ...,
    ) -> _ArrayT: ...
    @overload
    def var(
        self,
        axis: _ShapeLike | None = None,
        dtype: DTypeLike | None = None,
        *,
        out: _ArrayT,
        ddof: float = 0,
        keepdims: builtins.bool = False,
        where: _ArrayLikeBool_co = True,
        mean: _ArrayLikeNumber_co = ...,
        correction: float = ...,
    ) -> _ArrayT: ...

class ndarray(_ArrayOrScalarCommon, Generic[_ShapeT_co, _DType_co]):
    __hash__: ClassVar[None]  # type: ignore[assignment]  # pyright: ignore[reportIncompatibleMethodOverride]
    @property
    def base(self) -> None | NDArray[Any]: ...
    @property
    def ndim(self) -> int: ...
    @property
    def size(self) -> int: ...
    @property
    def real(self: _HasDTypeWithRealAndImag[_SCT, object], /) -> ndarray[_ShapeT_co, dtype[_SCT]]: ...
    @real.setter
    def real(self, value: ArrayLike, /) -> None: ...
    @property
    def imag(self: _HasDTypeWithRealAndImag[object, _SCT], /) -> ndarray[_ShapeT_co, dtype[_SCT]]: ...
    @imag.setter
    def imag(self, value: ArrayLike, /) -> None: ...

    def __new__(
        cls,
        shape: _ShapeLike,
        dtype: DTypeLike = ...,
        buffer: None | _SupportsBuffer = ...,
        offset: SupportsIndex = ...,
        strides: None | _ShapeLike = ...,
        order: _OrderKACF = ...,
    ) -> Self: ...

    if sys.version_info >= (3, 12):
        def __buffer__(self, flags: int, /) -> memoryview: ...

    def __class_getitem__(cls, item: Any, /) -> GenericAlias: ...

    @overload
    def __array__(
        self, dtype: None = ..., /, *, copy: None | bool = ...
    ) -> ndarray[_ShapeT_co, _DType_co]: ...
    @overload
    def __array__(
        self, dtype: _DType, /, *, copy: None | bool = ...
    ) -> ndarray[_ShapeT_co, _DType]: ...

    def __array_ufunc__(
        self,
        ufunc: ufunc,
        method: L["__call__", "reduce", "reduceat", "accumulate", "outer", "at"],
        *inputs: Any,
        **kwargs: Any,
    ) -> Any: ...

    def __array_function__(
        self,
        func: Callable[..., Any],
        types: Iterable[type],
        args: Iterable[Any],
        kwargs: Mapping[str, Any],
    ) -> Any: ...

    # NOTE: In practice any object is accepted by `obj`, but as `__array_finalize__`
    # is a pseudo-abstract method the type has been narrowed down in order to
    # grant subclasses a bit more flexibility
    def __array_finalize__(self, obj: None | NDArray[Any], /) -> None: ...

    def __array_wrap__(
        self,
        array: ndarray[_ShapeT, _DType],
        context: None | tuple[ufunc, tuple[Any, ...], int] = ...,
        return_scalar: builtins.bool = ...,
        /,
    ) -> ndarray[_ShapeT, _DType]: ...

    @overload
    def __getitem__(self, key: _ArrayInt_co | tuple[_ArrayInt_co, ...], /) -> ndarray[_Shape, _DType_co]: ...
    @overload
    def __getitem__(self, key: SupportsIndex | tuple[SupportsIndex, ...], /) -> Any: ...
    @overload
    def __getitem__(self, key: _ToIndices, /) -> ndarray[_Shape, _DType_co]: ...
    @overload
    def __getitem__(self: NDArray[void], key: str, /) -> ndarray[_ShapeT_co, np.dtype[Any]]: ...
    @overload
    def __getitem__(self: NDArray[void], key: list[str], /) -> ndarray[_ShapeT_co, _dtype[void]]: ...

    @overload  # flexible | object_ | bool
    def __setitem__(
        self: ndarray[Any, dtype[flexible | object_ | np.bool] | dtypes.StringDType],
        key: _ToIndices,
        value: object,
        /,
    ) -> None: ...
    @overload  # integer
    def __setitem__(
        self: NDArray[integer],
        key: _ToIndices,
        value: _ConvertibleToInt | _NestedSequence[_ConvertibleToInt] | _ArrayLikeInt_co,
        /,
    ) -> None: ...
    @overload  # floating
    def __setitem__(
        self: NDArray[floating],
        key: _ToIndices,
        value: _ConvertibleToFloat | _NestedSequence[_ConvertibleToFloat | None] | _ArrayLikeFloat_co | None,
        /,
    ) -> None: ...
    @overload  # complexfloating
    def __setitem__(
        self: NDArray[complexfloating],
        key: _ToIndices,
        value: _ConvertibleToComplex | _NestedSequence[_ConvertibleToComplex | None] | _ArrayLikeNumber_co | None,
        /,
    ) -> None: ...
    @overload  # timedelta64
    def __setitem__(
        self: NDArray[timedelta64],
        key: _ToIndices,
        value: _ConvertibleToTD64 | _NestedSequence[_ConvertibleToTD64],
        /,
    ) -> None: ...
    @overload  # datetime64
    def __setitem__(
        self: NDArray[datetime64],
        key: _ToIndices,
        value: _ConvertibleToDT64 | _NestedSequence[_ConvertibleToDT64],
        /,
    ) -> None: ...
    @overload  # void
    def __setitem__(self: NDArray[void], key: str | list[str], value: object, /) -> None: ...
    @overload  # catch-all
    def __setitem__(self, key: _ToIndices, value: ArrayLike, /) -> None: ...

    @property
    def ctypes(self) -> _ctypes[int]: ...
    @property
    def shape(self) -> _ShapeT_co: ...
    @shape.setter
    def shape(self, value: _ShapeLike) -> None: ...
    @property
    def strides(self) -> _Shape: ...
    @strides.setter
    def strides(self, value: _ShapeLike) -> None: ...
    def byteswap(self, inplace: builtins.bool = ...) -> Self: ...
    def fill(self, value: Any) -> None: ...
    @property
    def flat(self) -> flatiter[Self]: ...

    @overload  # use the same output type as that of the underlying `generic`
    def item(self: NDArray[generic[_T]], i0: SupportsIndex | tuple[SupportsIndex, ...] = ..., /, *args: SupportsIndex) -> _T: ...
    @overload  # special casing for `StringDType`, which has no scalar type
    def item(
        self: ndarray[Any, dtypes.StringDType],
        arg0: SupportsIndex | tuple[SupportsIndex, ...] = ...,
        /,
        *args: SupportsIndex,
    ) -> str: ...

    @overload
    def tolist(self: ndarray[tuple[()], dtype[generic[_T]]], /) -> _T: ...
    @overload
    def tolist(self: ndarray[tuple[int], dtype[generic[_T]]], /) -> list[_T]: ...
    @overload
    def tolist(self: ndarray[tuple[int, int], dtype[generic[_T]]], /) -> list[list[_T]]: ...
    @overload
    def tolist(self: ndarray[tuple[int, int, int], dtype[generic[_T]]], /) -> list[list[list[_T]]]: ...
    @overload
    def tolist(self, /) -> Any: ...

    @overload
    def resize(self, new_shape: _ShapeLike, /, *, refcheck: builtins.bool = ...) -> None: ...
    @overload
    def resize(self, /, *new_shape: SupportsIndex, refcheck: builtins.bool = ...) -> None: ...

    def setflags(self, write: builtins.bool = ..., align: builtins.bool = ..., uic: builtins.bool = ...) -> None: ...

    def squeeze(
        self,
        axis: None | SupportsIndex | tuple[SupportsIndex, ...] = ...,
    ) -> ndarray[_Shape, _DType_co]: ...

    def swapaxes(
        self,
        axis1: SupportsIndex,
        axis2: SupportsIndex,
    ) -> ndarray[_Shape, _DType_co]: ...

    @overload
    def transpose(self, axes: None | _ShapeLike, /) -> Self: ...
    @overload
    def transpose(self, *axes: SupportsIndex) -> Self: ...

    @overload
    def all(
        self,
        axis: None = None,
        out: None = None,
        keepdims: L[False, 0] = False,
        *,
        where: _ArrayLikeBool_co = True
    ) -> np.bool: ...
    @overload
    def all(
        self,
        axis: None | int | tuple[int, ...] = None,
        out: None = None,
        keepdims: SupportsIndex = False,
        *,
        where: _ArrayLikeBool_co = True,
    ) -> np.bool | NDArray[np.bool]: ...
    @overload
    def all(
        self,
        axis: None | int | tuple[int, ...],
        out: _ArrayT,
        keepdims: SupportsIndex = False,
        *,
        where: _ArrayLikeBool_co = True,
    ) -> _ArrayT: ...
    @overload
    def all(
        self,
        axis: None | int | tuple[int, ...] = None,
        *,
        out: _ArrayT,
        keepdims: SupportsIndex = False,
        where: _ArrayLikeBool_co = True,
    ) -> _ArrayT: ...

    @overload
    def any(
        self,
        axis: None = None,
        out: None = None,
        keepdims: L[False, 0] = False,
        *,
        where: _ArrayLikeBool_co = True
    ) -> np.bool: ...
    @overload
    def any(
        self,
        axis: None | int | tuple[int, ...] = None,
        out: None = None,
        keepdims: SupportsIndex = False,
        *,
        where: _ArrayLikeBool_co = True,
    ) -> np.bool | NDArray[np.bool]: ...
    @overload
    def any(
        self,
        axis: None | int | tuple[int, ...],
        out: _ArrayT,
        keepdims: SupportsIndex = False,
        *,
        where: _ArrayLikeBool_co = True,
    ) -> _ArrayT: ...
    @overload
    def any(
        self,
        axis: None | int | tuple[int, ...] = None,
        *,
        out: _ArrayT,
        keepdims: SupportsIndex = False,
        where: _ArrayLikeBool_co = True,
    ) -> _ArrayT: ...

    #
    @overload
    def partition(
        self,
        /,
        kth: _ArrayLikeInt,
        axis: SupportsIndex = -1,
        kind: _PartitionKind = "introselect",
        order: None = None,
    ) -> None: ...
    @overload
    def partition(
        self: NDArray[void],
        /,
        kth: _ArrayLikeInt,
        axis: SupportsIndex = -1,
        kind: _PartitionKind = "introselect",
        order: str | Sequence[str] | None = None,
    ) -> None: ...

    #
    @overload
    def argpartition(
        self,
        /,
        kth: _ArrayLikeInt,
        axis: SupportsIndex | None = -1,
        kind: _PartitionKind = "introselect",
        order: None = None,
    ) -> NDArray[intp]: ...
    @overload
    def argpartition(
        self: NDArray[void],
        /,
        kth: _ArrayLikeInt,
        axis: SupportsIndex | None = -1,
        kind: _PartitionKind = "introselect",
        order: str | Sequence[str] | None = None,
    ) -> NDArray[intp]: ...

    #
    def diagonal(
        self,
        offset: SupportsIndex = ...,
        axis1: SupportsIndex = ...,
        axis2: SupportsIndex = ...,
    ) -> ndarray[_Shape, _DType_co]: ...

    # 1D + 1D returns a scalar;
    # all other with at least 1 non-0D array return an ndarray.
    @overload
    def dot(self, b: _ScalarLike_co, out: None = ...) -> NDArray[Any]: ...
    @overload
    def dot(self, b: ArrayLike, out: None = ...) -> Any: ...  # type: ignore[misc]
    @overload
    def dot(self, b: ArrayLike, out: _ArrayT) -> _ArrayT: ...

    # `nonzero()` is deprecated for 0d arrays/generics
    def nonzero(self) -> tuple[NDArray[intp], ...]: ...

    # `put` is technically available to `generic`,
    # but is pointless as `generic`s are immutable
    def put(self, /, indices: _ArrayLikeInt_co, values: ArrayLike, mode: _ModeKind = "raise") -> None: ...

    @overload
    def searchsorted(  # type: ignore[misc]
        self,  # >= 1D array
        v: _ScalarLike_co,  # 0D array-like
        side: _SortSide = ...,
        sorter: None | _ArrayLikeInt_co = ...,
    ) -> intp: ...
    @overload
    def searchsorted(
        self,  # >= 1D array
        v: ArrayLike,
        side: _SortSide = ...,
        sorter: None | _ArrayLikeInt_co = ...,
    ) -> NDArray[intp]: ...

    def sort(
        self,
        axis: SupportsIndex = ...,
        kind: None | _SortKind = ...,
        order: None | str | Sequence[str] = ...,
        *,
        stable: None | bool = ...,
    ) -> None: ...

    @overload
    def trace(
        self,  # >= 2D array
        offset: SupportsIndex = ...,
        axis1: SupportsIndex = ...,
        axis2: SupportsIndex = ...,
        dtype: DTypeLike = ...,
        out: None = ...,
    ) -> Any: ...
    @overload
    def trace(
        self,  # >= 2D array
        offset: SupportsIndex = ...,
        axis1: SupportsIndex = ...,
        axis2: SupportsIndex = ...,
        dtype: DTypeLike = ...,
        out: _ArrayT = ...,
    ) -> _ArrayT: ...

    @overload
    def take(  # type: ignore[misc]
        self: NDArray[_SCT],
        indices: _IntLike_co,
        axis: None | SupportsIndex = ...,
        out: None = ...,
        mode: _ModeKind = ...,
    ) -> _SCT: ...
    @overload
    def take(  # type: ignore[misc]
        self,
        indices: _ArrayLikeInt_co,
        axis: None | SupportsIndex = ...,
        out: None = ...,
        mode: _ModeKind = ...,
    ) -> ndarray[_Shape, _DType_co]: ...
    @overload
    def take(
        self,
        indices: _ArrayLikeInt_co,
        axis: None | SupportsIndex = ...,
        out: _ArrayT = ...,
        mode: _ModeKind = ...,
    ) -> _ArrayT: ...

    def repeat(
        self,
        repeats: _ArrayLikeInt_co,
        axis: None | SupportsIndex = ...,
    ) -> ndarray[_Shape, _DType_co]: ...

    def flatten(self, /, order: _OrderKACF = "C") -> ndarray[tuple[int], _DType_co]: ...
    def ravel(self, /, order: _OrderKACF = "C") -> ndarray[tuple[int], _DType_co]: ...

    # NOTE: reshape also accepts negative integers, so we can't use integer literals
    @overload  # (None)
    def reshape(self, shape: None, /, *, order: _OrderACF = "C", copy: builtins.bool | None = None) -> Self: ...
    @overload  # (empty_sequence)
    def reshape(  # type: ignore[overload-overlap]  # mypy false positive
        self,
        shape: Sequence[Never],
        /,
        *,
        order: _OrderACF = "C",
        copy: builtins.bool | None = None,
    ) -> ndarray[tuple[()], _DType_co]: ...
    @overload  # (() | (int) | (int, int) | ....)  # up to 8-d
    def reshape(
        self,
        shape: _AnyShapeType,
        /,
        *,
        order: _OrderACF = "C",
        copy: builtins.bool | None = None,
    ) -> ndarray[_AnyShapeType, _DType_co]: ...
    @overload  # (index)
    def reshape(
        self,
        size1: SupportsIndex,
        /,
        *,
        order: _OrderACF = "C",
        copy: builtins.bool | None = None,
    ) -> ndarray[tuple[int], _DType_co]: ...
    @overload  # (index, index)
    def reshape(
        self,
        size1: SupportsIndex,
        size2: SupportsIndex,
        /,
        *,
        order: _OrderACF = "C",
        copy: builtins.bool | None = None,
    ) -> ndarray[tuple[int, int], _DType_co]: ...
    @overload  # (index, index, index)
    def reshape(
        self,
        size1: SupportsIndex,
        size2: SupportsIndex,
        size3: SupportsIndex,
        /,
        *,
        order: _OrderACF = "C",
        copy: builtins.bool | None = None,
    ) -> ndarray[tuple[int, int, int], _DType_co]: ...
    @overload  # (index, index, index, index)
    def reshape(
        self,
        size1: SupportsIndex,
        size2: SupportsIndex,
        size3: SupportsIndex,
        size4: SupportsIndex,
        /,
        *,
        order: _OrderACF = "C",
        copy: builtins.bool | None = None,
    ) -> ndarray[tuple[int, int, int, int], _DType_co]: ...
    @overload  # (int, *(index, ...))
    def reshape(
        self,
        size0: SupportsIndex,
        /,
        *shape: SupportsIndex,
        order: _OrderACF = "C",
        copy: builtins.bool | None = None,
    ) -> ndarray[_Shape, _DType_co]: ...
    @overload  # (sequence[index])
    def reshape(
        self,
        shape: Sequence[SupportsIndex],
        /,
        *,
        order: _OrderACF = "C",
        copy: builtins.bool | None = None,
    ) -> ndarray[_Shape, _DType_co]: ...

    @overload
    def astype(
        self,
        dtype: _DTypeLike[_SCT],
        order: _OrderKACF = ...,
        casting: _CastingKind = ...,
        subok: builtins.bool = ...,
        copy: builtins.bool | _CopyMode = ...,
    ) -> ndarray[_ShapeT_co, dtype[_SCT]]: ...
    @overload
    def astype(
        self,
        dtype: DTypeLike,
        order: _OrderKACF = ...,
        casting: _CastingKind = ...,
        subok: builtins.bool = ...,
        copy: builtins.bool | _CopyMode = ...,
    ) -> ndarray[_ShapeT_co, dtype[Any]]: ...

    #
    @overload  # ()
    def view(self, /) -> Self: ...
    @overload  # (dtype: T)
    def view(self, /, dtype: _DType | _HasDType[_DType]) -> ndarray[_ShapeT_co, _DType]: ...
    @overload  # (dtype: dtype[T])
    def view(self, /, dtype: _DTypeLike[_SCT]) -> NDArray[_SCT]: ...
    @overload  # (type: T)
    def view(self, /, *, type: type[_ArrayT]) -> _ArrayT: ...
    @overload  # (_: T)
    def view(self, /, dtype: type[_ArrayT]) -> _ArrayT: ...
    @overload  # (dtype: ?)
    def view(self, /, dtype: DTypeLike) -> ndarray[_ShapeT_co, dtype[Any]]: ...
    @overload  # (dtype: ?, type: type[T])
    def view(self, /, dtype: DTypeLike, type: type[_ArrayT]) -> _ArrayT: ...

    def setfield(self, /, val: ArrayLike, dtype: DTypeLike, offset: CanIndex = 0) -> None: ...
    @overload
    def getfield(self, dtype: _DTypeLike[_SCT], offset: SupportsIndex = 0) -> NDArray[_SCT]: ...
    @overload
    def getfield(self, dtype: DTypeLike, offset: SupportsIndex = 0) -> NDArray[Any]: ...

    def __index__(self: NDArray[integer], /) -> int: ...
    def __complex__(self: NDArray[number | np.bool | object_], /) -> complex: ...

    def __len__(self) -> int: ...
    def __contains__(self, value: object, /) -> builtins.bool: ...

    @overload  # == 1-d & object_
    def __iter__(self: ndarray[tuple[int], dtype[object_]], /) -> Iterator[Any]: ...
    @overload  # == 1-d
    def __iter__(self: ndarray[tuple[int], dtype[_SCT]], /) -> Iterator[_SCT]: ...
    @overload  # >= 2-d
    def __iter__(self: ndarray[tuple[int, int, Unpack[tuple[int, ...]]], dtype[_SCT]], /) -> Iterator[NDArray[_SCT]]: ...
    @overload  # ?-d
    def __iter__(self, /) -> Iterator[Any]: ...

    #
    @overload
    def __lt__(self: _ArrayNumber_co, other: _ArrayLikeNumber_co, /) -> NDArray[np.bool]: ...
    @overload
    def __lt__(self: _ArrayTD64_co, other: _ArrayLikeTD64_co, /) -> NDArray[np.bool]: ...
    @overload
    def __lt__(self: NDArray[datetime64], other: _ArrayLikeDT64_co, /) -> NDArray[np.bool]: ...
    @overload
    def __lt__(self: NDArray[bytes_], other: _ArrayLikeBytes_co, /) -> NDArray[np.bool]: ...
    @overload
    def __lt__(
        self: ndarray[Any, dtype[str_] | dtypes.StringDType], other: _ArrayLikeStr_co | _ArrayLikeString_co, /
    ) -> NDArray[np.bool]: ...
    @overload
    def __lt__(self: NDArray[object_], other: object, /) -> NDArray[np.bool]: ...
    @overload
    def __lt__(self, other: _ArrayLikeObject_co, /) -> NDArray[np.bool]: ...

    #
    @overload
    def __le__(self: _ArrayNumber_co, other: _ArrayLikeNumber_co, /) -> NDArray[np.bool]: ...
    @overload
    def __le__(self: _ArrayTD64_co, other: _ArrayLikeTD64_co, /) -> NDArray[np.bool]: ...
    @overload
    def __le__(self: NDArray[datetime64], other: _ArrayLikeDT64_co, /) -> NDArray[np.bool]: ...
    @overload
    def __le__(self: NDArray[bytes_], other: _ArrayLikeBytes_co, /) -> NDArray[np.bool]: ...
    @overload
    def __le__(
        self: ndarray[Any, dtype[str_] | dtypes.StringDType], other: _ArrayLikeStr_co | _ArrayLikeString_co, /
    ) -> NDArray[np.bool]: ...
    @overload
    def __le__(self: NDArray[object_], other: object, /) -> NDArray[np.bool]: ...
    @overload
    def __le__(self, other: _ArrayLikeObject_co, /) -> NDArray[np.bool]: ...

    #
    @overload
    def __gt__(self: _ArrayNumber_co, other: _ArrayLikeNumber_co, /) -> NDArray[np.bool]: ...
    @overload
    def __gt__(self: _ArrayTD64_co, other: _ArrayLikeTD64_co, /) -> NDArray[np.bool]: ...
    @overload
    def __gt__(self: NDArray[datetime64], other: _ArrayLikeDT64_co, /) -> NDArray[np.bool]: ...
    @overload
    def __gt__(self: NDArray[bytes_], other: _ArrayLikeBytes_co, /) -> NDArray[np.bool]: ...
    @overload
    def __gt__(
        self: ndarray[Any, dtype[str_] | dtypes.StringDType], other: _ArrayLikeStr_co | _ArrayLikeString_co, /
    ) -> NDArray[np.bool]: ...
    @overload
    def __gt__(self: NDArray[object_], other: object, /) -> NDArray[np.bool]: ...
    @overload
    def __gt__(self, other: _ArrayLikeObject_co, /) -> NDArray[np.bool]: ...

    #
    @overload
    def __ge__(self: _ArrayNumber_co, other: _ArrayLikeNumber_co, /) -> NDArray[np.bool]: ...
    @overload
    def __ge__(self: _ArrayTD64_co, other: _ArrayLikeTD64_co, /) -> NDArray[np.bool]: ...
    @overload
    def __ge__(self: NDArray[datetime64], other: _ArrayLikeDT64_co, /) -> NDArray[np.bool]: ...
    @overload
    def __ge__(self: NDArray[bytes_], other: _ArrayLikeBytes_co, /) -> NDArray[np.bool]: ...
    @overload
    def __ge__(
        self: ndarray[Any, dtype[str_] | dtypes.StringDType], other: _ArrayLikeStr_co | _ArrayLikeString_co, /
    ) -> NDArray[np.bool]: ...
    @overload
    def __ge__(self: NDArray[object_], other: object, /) -> NDArray[np.bool]: ...
    @overload
    def __ge__(self, other: _ArrayLikeObject_co, /) -> NDArray[np.bool]: ...

    # Unary ops

    # TODO: Uncomment once https://github.com/python/mypy/issues/14070 is fixed
    # @overload
    # def __abs__(self: ndarray[_ShapeType, dtypes.Complex64DType], /) -> ndarray[_ShapeType, dtypes.Float32DType]: ...
    # @overload
    # def __abs__(self: ndarray[_ShapeType, dtypes.Complex128DType], /) -> ndarray[_ShapeType, dtypes.Float64DType]: ...
    # @overload
    # def __abs__(self: ndarray[_ShapeType, dtypes.CLongDoubleDType], /) -> ndarray[_ShapeType, dtypes.LongDoubleDType]: ...
    # @overload
    # def __abs__(self: ndarray[_ShapeType, dtype[complex128]], /) -> ndarray[_ShapeType, dtype[float64]]: ...
    @overload
    def __abs__(self: ndarray[_ShapeT, dtype[complexfloating[_NBit]]], /) -> ndarray[_ShapeT, dtype[floating[_NBit]]]: ...
    @overload
    def __abs__(self: _RealArrayT, /) -> _RealArrayT: ...

    def __invert__(self: _IntegralArrayT, /) -> _IntegralArrayT: ...  # noqa: PYI019
    def __neg__(self: _NumericArrayT, /) -> _NumericArrayT: ...  # noqa: PYI019
    def __pos__(self: _NumericArrayT, /) -> _NumericArrayT: ...  # noqa: PYI019

    # Binary ops

    # TODO: Support the "1d @ 1d -> scalar" case
    @overload
    def __matmul__(self: NDArray[_NumberT], other: _ArrayLikeBool_co, /) -> NDArray[_NumberT]: ...
    @overload
    def __matmul__(self: NDArray[np.bool], other: _ArrayLikeBool_co, /) -> NDArray[np.bool]: ...  # type: ignore[overload-overlap]
    @overload
    def __matmul__(self: NDArray[np.bool], other: _ArrayLike[_NumberT], /) -> NDArray[_NumberT]: ...  # type: ignore[overload-overlap]
    @overload
    def __matmul__(self: NDArray[floating[_64Bit]], other: _ArrayLikeFloat64_co, /) -> NDArray[float64]: ...
    @overload
    def __matmul__(self: _ArrayFloat64_co, other: _ArrayLike[floating[_64Bit]], /) -> NDArray[float64]: ...
    @overload
    def __matmul__(self: NDArray[complexfloating[_64Bit]], other: _ArrayLikeComplex128_co, /) -> NDArray[complex128]: ...
    @overload
    def __matmul__(self: _ArrayComplex128_co, other: _ArrayLike[complexfloating[_64Bit]], /) -> NDArray[complex128]: ...
    @overload
    def __matmul__(self: _ArrayUInt_co, other: _ArrayLikeUInt_co, /) -> NDArray[unsignedinteger]: ...  # type: ignore[overload-overlap]
    @overload
    def __matmul__(self: _ArrayInt_co, other: _ArrayLikeInt_co, /) -> NDArray[signedinteger]: ...  # type: ignore[overload-overlap]
    @overload
    def __matmul__(self: _ArrayFloat_co, other: _ArrayLikeFloat_co, /) -> NDArray[floating]: ...  # type: ignore[overload-overlap]
    @overload
    def __matmul__(self: _ArrayComplex_co, other: _ArrayLikeComplex_co, /) -> NDArray[complexfloating]: ...
    @overload
    def __matmul__(self: NDArray[number], other: _ArrayLikeNumber_co, /) -> NDArray[number]: ...
    @overload
    def __matmul__(self: NDArray[object_], other: Any, /) -> Any: ...
    @overload
    def __matmul__(self: NDArray[Any], other: _ArrayLikeObject_co, /) -> Any: ...

    @overload  # signature equivalent to __matmul__
    def __rmatmul__(self: NDArray[_NumberT], other: _ArrayLikeBool_co, /) -> NDArray[_NumberT]: ...
    @overload
    def __rmatmul__(self: NDArray[np.bool], other: _ArrayLikeBool_co, /) -> NDArray[np.bool]: ...  # type: ignore[overload-overlap]
    @overload
    def __rmatmul__(self: NDArray[np.bool], other: _ArrayLike[_NumberT], /) -> NDArray[_NumberT]: ...  # type: ignore[overload-overlap]
    @overload
    def __rmatmul__(self: NDArray[floating[_64Bit]], other: _ArrayLikeFloat64_co, /) -> NDArray[float64]: ...
    @overload
    def __rmatmul__(self: _ArrayFloat64_co, other: _ArrayLike[floating[_64Bit]], /) -> NDArray[float64]: ...
    @overload
    def __rmatmul__(self: NDArray[complexfloating[_64Bit]], other: _ArrayLikeComplex128_co, /) -> NDArray[complex128]: ...
    @overload
    def __rmatmul__(self: _ArrayComplex128_co, other: _ArrayLike[complexfloating[_64Bit]], /) -> NDArray[complex128]: ...
    @overload
    def __rmatmul__(self: _ArrayUInt_co, other: _ArrayLikeUInt_co, /) -> NDArray[unsignedinteger[Any]]: ...  # type: ignore[overload-overlap]
    @overload
    def __rmatmul__(self: _ArrayInt_co, other: _ArrayLikeInt_co, /) -> NDArray[signedinteger[Any]]: ...  # type: ignore[overload-overlap]
    @overload
    def __rmatmul__(self: _ArrayFloat_co, other: _ArrayLikeFloat_co, /) -> NDArray[floating[Any]]: ...  # type: ignore[overload-overlap]
    @overload
    def __rmatmul__(self: _ArrayComplex_co, other: _ArrayLikeComplex_co, /) -> NDArray[complexfloating[Any, Any]]: ...
    @overload
    def __rmatmul__(self: NDArray[number], other: _ArrayLikeNumber_co, /) -> NDArray[number[Any]]: ...
    @overload
    def __rmatmul__(self: NDArray[object_], other: Any, /) -> Any: ...
    @overload
    def __rmatmul__(self: NDArray[Any], other: _ArrayLikeObject_co, /) -> Any: ...

    @overload
    def __mod__(self: NDArray[_RealNumberT], other: int | np.bool, /) -> ndarray[_ShapeT_co, dtype[_RealNumberT]]: ...
    @overload
    def __mod__(self: NDArray[_RealNumberT], other: _ArrayLikeBool_co, /) -> NDArray[_RealNumberT]: ...  # type: ignore[overload-overlap]
    @overload
    def __mod__(self: NDArray[np.bool], other: _ArrayLikeBool_co, /) -> NDArray[int8]: ...  # type: ignore[overload-overlap]
    @overload
    def __mod__(self: NDArray[np.bool], other: _ArrayLike[_RealNumberT], /) -> NDArray[_RealNumberT]: ...  # type: ignore[overload-overlap]
    @overload
    def __mod__(self: NDArray[floating[_64Bit]], other: _ArrayLikeFloat64_co, /) -> NDArray[float64]: ...
    @overload
    def __mod__(self: _ArrayFloat64_co, other: _ArrayLike[floating[_64Bit]], /) -> NDArray[float64]: ...
    @overload
    def __mod__(self: _ArrayUInt_co, other: _ArrayLikeUInt_co, /) -> NDArray[unsignedinteger]: ...  # type: ignore[overload-overlap]
    @overload
    def __mod__(self: _ArrayInt_co, other: _ArrayLikeInt_co, /) -> NDArray[signedinteger]: ...  # type: ignore[overload-overlap]
    @overload
    def __mod__(self: _ArrayFloat_co, other: _ArrayLikeFloat_co, /) -> NDArray[floating]: ...
    @overload
    def __mod__(self: NDArray[timedelta64], other: _ArrayLike[timedelta64], /) -> NDArray[timedelta64]: ...
    @overload
    def __mod__(self: NDArray[object_], other: Any, /) -> Any: ...
    @overload
    def __mod__(self: NDArray[Any], other: _ArrayLikeObject_co, /) -> Any: ...

    @overload  # signature equivalent to __mod__
    def __rmod__(self: NDArray[_RealNumberT], other: int | np.bool, /) -> ndarray[_ShapeT_co, dtype[_RealNumberT]]: ...
    @overload
    def __rmod__(self: NDArray[_RealNumberT], other: _ArrayLikeBool_co, /) -> NDArray[_RealNumberT]: ...  # type: ignore[overload-overlap]
    @overload
    def __rmod__(self: NDArray[np.bool], other: _ArrayLikeBool_co, /) -> NDArray[int8]: ...  # type: ignore[overload-overlap]
    @overload
    def __rmod__(self: NDArray[np.bool], other: _ArrayLike[_RealNumberT], /) -> NDArray[_RealNumberT]: ...  # type: ignore[overload-overlap]
    @overload
    def __rmod__(self: NDArray[floating[_64Bit]], other: _ArrayLikeFloat64_co, /) -> NDArray[float64]: ...
    @overload
    def __rmod__(self: _ArrayFloat64_co, other: _ArrayLike[floating[_64Bit]], /) -> NDArray[float64]: ...
    @overload
    def __rmod__(self: _ArrayUInt_co, other: _ArrayLikeUInt_co, /) -> NDArray[unsignedinteger]: ...  # type: ignore[overload-overlap]
    @overload
    def __rmod__(self: _ArrayInt_co, other: _ArrayLikeInt_co, /) -> NDArray[signedinteger]: ...  # type: ignore[overload-overlap]
    @overload
    def __rmod__(self: _ArrayFloat_co, other: _ArrayLikeFloat_co, /) -> NDArray[floating]: ...
    @overload
    def __rmod__(self: NDArray[timedelta64], other: _ArrayLike[timedelta64], /) -> NDArray[timedelta64]: ...
    @overload
    def __rmod__(self: NDArray[object_], other: Any, /) -> Any: ...
    @overload
    def __rmod__(self: NDArray[Any], other: _ArrayLikeObject_co, /) -> Any: ...

    @overload
    def __divmod__(self: NDArray[_RealNumberT], rhs: int | np.bool, /) -> _2Tuple[ndarray[_ShapeT_co, dtype[_RealNumberT]]]: ...
    @overload
    def __divmod__(self: NDArray[_RealNumberT], rhs: _ArrayLikeBool_co, /) -> _2Tuple[NDArray[_RealNumberT]]: ...  # type: ignore[overload-overlap]
    @overload
    def __divmod__(self: NDArray[np.bool], rhs: _ArrayLikeBool_co, /) -> _2Tuple[NDArray[int8]]: ...  # type: ignore[overload-overlap]
    @overload
    def __divmod__(self: NDArray[np.bool], rhs: _ArrayLike[_RealNumberT], /) -> _2Tuple[NDArray[_RealNumberT]]: ...  # type: ignore[overload-overlap]
    @overload
    def __divmod__(self: NDArray[floating[_64Bit]], rhs: _ArrayLikeFloat64_co, /) -> _2Tuple[NDArray[float64]]: ...
    @overload
    def __divmod__(self: _ArrayFloat64_co, rhs: _ArrayLike[floating[_64Bit]], /) -> _2Tuple[NDArray[float64]]: ...
    @overload
    def __divmod__(self: _ArrayUInt_co, rhs: _ArrayLikeUInt_co, /) -> _2Tuple[NDArray[unsignedinteger]]: ...  # type: ignore[overload-overlap]
    @overload
    def __divmod__(self: _ArrayInt_co, rhs: _ArrayLikeInt_co, /) -> _2Tuple[NDArray[signedinteger]]: ...  # type: ignore[overload-overlap]
    @overload
    def __divmod__(self: _ArrayFloat_co, rhs: _ArrayLikeFloat_co, /) -> _2Tuple[NDArray[floating]]: ...
    @overload
    def __divmod__(self: NDArray[timedelta64], rhs: _ArrayLike[timedelta64], /) -> tuple[NDArray[int64], NDArray[timedelta64]]: ...

    @overload  # signature equivalent to __divmod__
    def __rdivmod__(self: NDArray[_RealNumberT], lhs: int | np.bool, /) -> _2Tuple[ndarray[_ShapeT_co, dtype[_RealNumberT]]]: ...
    @overload
    def __rdivmod__(self: NDArray[_RealNumberT], lhs: _ArrayLikeBool_co, /) -> _2Tuple[NDArray[_RealNumberT]]: ...  # type: ignore[overload-overlap]
    @overload
    def __rdivmod__(self: NDArray[np.bool], lhs: _ArrayLikeBool_co, /) -> _2Tuple[NDArray[int8]]: ...  # type: ignore[overload-overlap]
    @overload
    def __rdivmod__(self: NDArray[np.bool], lhs: _ArrayLike[_RealNumberT], /) -> _2Tuple[NDArray[_RealNumberT]]: ...  # type: ignore[overload-overlap]
    @overload
    def __rdivmod__(self: NDArray[floating[_64Bit]], lhs: _ArrayLikeFloat64_co, /) -> _2Tuple[NDArray[float64]]: ...
    @overload
    def __rdivmod__(self: _ArrayFloat64_co, lhs: _ArrayLike[floating[_64Bit]], /) -> _2Tuple[NDArray[float64]]: ...
    @overload
    def __rdivmod__(self: _ArrayUInt_co, lhs: _ArrayLikeUInt_co, /) -> _2Tuple[NDArray[unsignedinteger]]: ...  # type: ignore[overload-overlap]
    @overload
    def __rdivmod__(self: _ArrayInt_co, lhs: _ArrayLikeInt_co, /) -> _2Tuple[NDArray[signedinteger]]: ...  # type: ignore[overload-overlap]
    @overload
    def __rdivmod__(self: _ArrayFloat_co, lhs: _ArrayLikeFloat_co, /) -> _2Tuple[NDArray[floating]]: ...
    @overload
    def __rdivmod__(self: NDArray[timedelta64], lhs: _ArrayLike[timedelta64], /) -> tuple[NDArray[int64], NDArray[timedelta64]]: ...

    @overload
    def __add__(self: NDArray[_NumberT], other: int | np.bool, /) -> ndarray[_ShapeT_co, dtype[_NumberT]]: ...
    @overload
    def __add__(self: NDArray[_NumberT], other: _ArrayLikeBool_co, /) -> NDArray[_NumberT]: ...  # type: ignore[overload-overlap]
    @overload
    def __add__(self: NDArray[np.bool], other: _ArrayLikeBool_co, /) -> NDArray[np.bool]: ...  # type: ignore[overload-overlap]
    @overload
    def __add__(self: NDArray[np.bool], other: _ArrayLike[_NumberT], /) -> NDArray[_NumberT]: ...  # type: ignore[overload-overlap]
    @overload
    def __add__(self: NDArray[floating[_64Bit]], other: _ArrayLikeFloat64_co, /) -> NDArray[float64]: ...
    @overload
    def __add__(self: _ArrayFloat64_co, other: _ArrayLike[floating[_64Bit]], /) -> NDArray[float64]: ...
    @overload
    def __add__(self: NDArray[complexfloating[_64Bit]], other: _ArrayLikeComplex128_co, /) -> NDArray[complex128]: ...
    @overload
    def __add__(self: _ArrayComplex128_co, other: _ArrayLike[complexfloating[_64Bit]], /) -> NDArray[complex128]: ...
    @overload
    def __add__(self: _ArrayUInt_co, other: _ArrayLikeUInt_co, /) -> NDArray[unsignedinteger]: ...  # type: ignore[overload-overlap]
    @overload
    def __add__(self: _ArrayInt_co, other: _ArrayLikeInt_co, /) -> NDArray[signedinteger]: ...  # type: ignore[overload-overlap]
    @overload
    def __add__(self: _ArrayFloat_co, other: _ArrayLikeFloat_co, /) -> NDArray[floating]: ...  # type: ignore[overload-overlap]
    @overload
    def __add__(self: _ArrayComplex_co, other: _ArrayLikeComplex_co, /) -> NDArray[complexfloating]: ...  # type: ignore[overload-overlap]
    @overload
    def __add__(self: NDArray[number], other: _ArrayLikeNumber_co, /) -> NDArray[number]: ...  # type: ignore[overload-overlap]
    @overload
    def __add__(self: _ArrayTD64_co, other: _ArrayLikeTD64_co, /) -> NDArray[timedelta64]: ...
    @overload
    def __add__(self: _ArrayTD64_co, other: _ArrayLikeDT64_co, /) -> NDArray[datetime64]: ...
    @overload
    def __add__(self: NDArray[datetime64], other: _ArrayLikeTD64_co, /) -> NDArray[datetime64]: ...
    @overload
    def __add__(self: NDArray[object_], other: Any, /) -> Any: ...
    @overload
    def __add__(self: NDArray[Any], other: _ArrayLikeObject_co, /) -> Any: ...

    @overload  # signature equivalent to __add__
    def __radd__(self: NDArray[_NumberT], other: int | np.bool, /) -> ndarray[_ShapeT_co, dtype[_NumberT]]: ...
    @overload
    def __radd__(self: NDArray[_NumberT], other: _ArrayLikeBool_co, /) -> NDArray[_NumberT]: ...  # type: ignore[overload-overlap]
    @overload
    def __radd__(self: NDArray[np.bool], other: _ArrayLikeBool_co, /) -> NDArray[np.bool]: ...  # type: ignore[overload-overlap]
    @overload
    def __radd__(self: NDArray[np.bool], other: _ArrayLike[_NumberT], /) -> NDArray[_NumberT]: ...  # type: ignore[overload-overlap]
    @overload
    def __radd__(self: NDArray[floating[_64Bit]], other: _ArrayLikeFloat64_co, /) -> NDArray[float64]: ...
    @overload
    def __radd__(self: _ArrayFloat64_co, other: _ArrayLike[floating[_64Bit]], /) -> NDArray[float64]: ...
    @overload
    def __radd__(self: NDArray[complexfloating[_64Bit]], other: _ArrayLikeComplex128_co, /) -> NDArray[complex128]: ...
    @overload
    def __radd__(self: _ArrayComplex128_co, other: _ArrayLike[complexfloating[_64Bit]], /) -> NDArray[complex128]: ...
    @overload
    def __radd__(self: _ArrayUInt_co, other: _ArrayLikeUInt_co, /) -> NDArray[unsignedinteger]: ...  # type: ignore[overload-overlap]
    @overload
    def __radd__(self: _ArrayInt_co, other: _ArrayLikeInt_co, /) -> NDArray[signedinteger]: ...  # type: ignore[overload-overlap]
    @overload
    def __radd__(self: _ArrayFloat_co, other: _ArrayLikeFloat_co, /) -> NDArray[floating]: ...  # type: ignore[overload-overlap]
    @overload
    def __radd__(self: _ArrayComplex_co, other: _ArrayLikeComplex_co, /) -> NDArray[complexfloating]: ...  # type: ignore[overload-overlap]
    @overload
    def __radd__(self: NDArray[number], other: _ArrayLikeNumber_co, /) -> NDArray[number]: ...  # type: ignore[overload-overlap]
    @overload
    def __radd__(self: _ArrayTD64_co, other: _ArrayLikeTD64_co, /) -> NDArray[timedelta64]: ...
    @overload
    def __radd__(self: _ArrayTD64_co, other: _ArrayLikeDT64_co, /) -> NDArray[datetime64]: ...
    @overload
    def __radd__(self: NDArray[datetime64], other: _ArrayLikeTD64_co, /) -> NDArray[datetime64]: ...
    @overload
    def __radd__(self: NDArray[object_], other: Any, /) -> Any: ...
    @overload
    def __radd__(self: NDArray[Any], other: _ArrayLikeObject_co, /) -> Any: ...

    @overload
    def __sub__(self: NDArray[_NumberT], other: int | np.bool, /) -> ndarray[_ShapeT_co, dtype[_NumberT]]: ...
    @overload
    def __sub__(self: NDArray[_NumberT], other: _ArrayLikeBool_co, /) -> NDArray[_NumberT]: ...  # type: ignore[overload-overlap]
    @overload
    def __sub__(self: NDArray[np.bool], other: _ArrayLikeBool_co, /) -> NoReturn: ...
    @overload
    def __sub__(self: NDArray[np.bool], other: _ArrayLike[_NumberT], /) -> NDArray[_NumberT]: ...  # type: ignore[overload-overlap]
    @overload
    def __sub__(self: NDArray[floating[_64Bit]], other: _ArrayLikeFloat64_co, /) -> NDArray[float64]: ...
    @overload
    def __sub__(self: _ArrayFloat64_co, other: _ArrayLike[floating[_64Bit]], /) -> NDArray[float64]: ...
    @overload
    def __sub__(self: NDArray[complexfloating[_64Bit]], other: _ArrayLikeComplex128_co, /) -> NDArray[complex128]: ...
    @overload
    def __sub__(self: _ArrayComplex128_co, other: _ArrayLike[complexfloating[_64Bit]], /) -> NDArray[complex128]: ...
    @overload
    def __sub__(self: _ArrayUInt_co, other: _ArrayLikeUInt_co, /) -> NDArray[unsignedinteger]: ...  # type: ignore[overload-overlap]
    @overload
    def __sub__(self: _ArrayInt_co, other: _ArrayLikeInt_co, /) -> NDArray[signedinteger]: ...  # type: ignore[overload-overlap]
    @overload
    def __sub__(self: _ArrayFloat_co, other: _ArrayLikeFloat_co, /) -> NDArray[floating]: ...  # type: ignore[overload-overlap]
    @overload
    def __sub__(self: _ArrayComplex_co, other: _ArrayLikeComplex_co, /) -> NDArray[complexfloating]: ...  # type: ignore[overload-overlap]
    @overload
    def __sub__(self: NDArray[number], other: _ArrayLikeNumber_co, /) -> NDArray[number]: ...  # type: ignore[overload-overlap]
    @overload
    def __sub__(self: _ArrayTD64_co, other: _ArrayLikeTD64_co, /) -> NDArray[timedelta64]: ...
    @overload
    def __sub__(self: NDArray[datetime64], other: _ArrayLikeTD64_co, /) -> NDArray[datetime64]: ...
    @overload
    def __sub__(self: NDArray[datetime64], other: _ArrayLikeDT64_co, /) -> NDArray[timedelta64]: ...
    @overload
    def __sub__(self: NDArray[object_], other: Any, /) -> Any: ...
    @overload
    def __sub__(self: NDArray[Any], other: _ArrayLikeObject_co, /) -> Any: ...

    @overload
    def __rsub__(self: NDArray[_NumberT], other: int | np.bool, /) -> ndarray[_ShapeT_co, dtype[_NumberT]]: ...
    @overload
    def __rsub__(self: NDArray[_NumberT], other: _ArrayLikeBool_co, /) -> NDArray[_NumberT]: ...  # type: ignore[overload-overlap]
    @overload
    def __rsub__(self: NDArray[np.bool], other: _ArrayLikeBool_co, /) -> NoReturn: ...
    @overload
    def __rsub__(self: NDArray[np.bool], other: _ArrayLike[_NumberT], /) -> NDArray[_NumberT]: ...  # type: ignore[overload-overlap]
    @overload
    def __rsub__(self: NDArray[floating[_64Bit]], other: _ArrayLikeFloat64_co, /) -> NDArray[float64]: ...
    @overload
    def __rsub__(self: _ArrayFloat64_co, other: _ArrayLike[floating[_64Bit]], /) -> NDArray[float64]: ...
    @overload
    def __rsub__(self: NDArray[complexfloating[_64Bit]], other: _ArrayLikeComplex128_co, /) -> NDArray[complex128]: ...
    @overload
    def __rsub__(self: _ArrayComplex128_co, other: _ArrayLike[complexfloating[_64Bit]], /) -> NDArray[complex128]: ...
    @overload
    def __rsub__(self: _ArrayUInt_co, other: _ArrayLikeUInt_co, /) -> NDArray[unsignedinteger]: ...  # type: ignore[overload-overlap]
    @overload
    def __rsub__(self: _ArrayInt_co, other: _ArrayLikeInt_co, /) -> NDArray[signedinteger]: ...  # type: ignore[overload-overlap]
    @overload
    def __rsub__(self: _ArrayFloat_co, other: _ArrayLikeFloat_co, /) -> NDArray[floating]: ...  # type: ignore[overload-overlap]
    @overload
    def __rsub__(self: _ArrayComplex_co, other: _ArrayLikeComplex_co, /) -> NDArray[complexfloating]: ...  # type: ignore[overload-overlap]
    @overload
    def __rsub__(self: NDArray[number], other: _ArrayLikeNumber_co, /) -> NDArray[number]: ...  # type: ignore[overload-overlap]
    @overload
    def __rsub__(self: _ArrayTD64_co, other: _ArrayLikeTD64_co, /) -> NDArray[timedelta64]: ...
    @overload
    def __rsub__(self: _ArrayTD64_co, other: _ArrayLikeDT64_co, /) -> NDArray[datetime64]: ...
    @overload
    def __rsub__(self: NDArray[datetime64], other: _ArrayLikeDT64_co, /) -> NDArray[timedelta64]: ...
    @overload
    def __rsub__(self: NDArray[object_], other: Any, /) -> Any: ...
    @overload
    def __rsub__(self: NDArray[Any], other: _ArrayLikeObject_co, /) -> Any: ...

    @overload
    def __mul__(self: NDArray[_NumberT], other: int | np.bool, /) -> ndarray[_ShapeT_co, dtype[_NumberT]]: ...
    @overload
    def __mul__(self: NDArray[_NumberT], other: _ArrayLikeBool_co, /) -> NDArray[_NumberT]: ...  # type: ignore[overload-overlap]
    @overload
    def __mul__(self: NDArray[np.bool], other: _ArrayLikeBool_co, /) -> NDArray[np.bool]: ...  # type: ignore[overload-overlap]
    @overload
    def __mul__(self: NDArray[np.bool], other: _ArrayLike[_NumberT], /) -> NDArray[_NumberT]: ...  # type: ignore[overload-overlap]
    @overload
    def __mul__(self: NDArray[floating[_64Bit]], other: _ArrayLikeFloat64_co, /) -> NDArray[float64]: ...
    @overload
    def __mul__(self: _ArrayFloat64_co, other: _ArrayLike[floating[_64Bit]], /) -> NDArray[float64]: ...
    @overload
    def __mul__(self: NDArray[complexfloating[_64Bit]], other: _ArrayLikeComplex128_co, /) -> NDArray[complex128]: ...
    @overload
    def __mul__(self: _ArrayComplex128_co, other: _ArrayLike[complexfloating[_64Bit]], /) -> NDArray[complex128]: ...
    @overload
    def __mul__(self: _ArrayUInt_co, other: _ArrayLikeUInt_co, /) -> NDArray[unsignedinteger]: ...  # type: ignore[overload-overlap]
    @overload
    def __mul__(self: _ArrayInt_co, other: _ArrayLikeInt_co, /) -> NDArray[signedinteger]: ...  # type: ignore[overload-overlap]
    @overload
    def __mul__(self: _ArrayFloat_co, other: _ArrayLikeFloat_co, /) -> NDArray[floating]: ...  # type: ignore[overload-overlap]
    @overload
    def __mul__(self: _ArrayComplex_co, other: _ArrayLikeComplex_co, /) -> NDArray[complexfloating]: ...  # type: ignore[overload-overlap]
    @overload
    def __mul__(self: NDArray[number], other: _ArrayLikeNumber_co, /) -> NDArray[number]: ...
    @overload
    def __mul__(self: NDArray[timedelta64], other: _ArrayLikeFloat_co, /) -> NDArray[timedelta64]: ...
    @overload
    def __mul__(self: _ArrayFloat_co, other: _ArrayLike[timedelta64], /) -> NDArray[timedelta64]: ...
    @overload
    def __mul__(self: NDArray[object_], other: Any, /) -> Any: ...
    @overload
    def __mul__(self: NDArray[Any], other: _ArrayLikeObject_co, /) -> Any: ...

    @overload  # signature equivalent to __mul__
    def __rmul__(self: NDArray[_NumberT], other: int | np.bool, /) -> ndarray[_ShapeT_co, dtype[_NumberT]]: ...
    @overload
    def __rmul__(self: NDArray[_NumberT], other: _ArrayLikeBool_co, /) -> NDArray[_NumberT]: ...  # type: ignore[overload-overlap]
    @overload
    def __rmul__(self: NDArray[np.bool], other: _ArrayLikeBool_co, /) -> NDArray[np.bool]: ...  # type: ignore[overload-overlap]
    @overload
    def __rmul__(self: NDArray[np.bool], other: _ArrayLike[_NumberT], /) -> NDArray[_NumberT]: ...  # type: ignore[overload-overlap]
    @overload
    def __rmul__(self: NDArray[floating[_64Bit]], other: _ArrayLikeFloat64_co, /) -> NDArray[float64]: ...
    @overload
    def __rmul__(self: _ArrayFloat64_co, other: _ArrayLike[floating[_64Bit]], /) -> NDArray[float64]: ...
    @overload
    def __rmul__(self: NDArray[complexfloating[_64Bit]], other: _ArrayLikeComplex128_co, /) -> NDArray[complex128]: ...
    @overload
    def __rmul__(self: _ArrayComplex128_co, other: _ArrayLike[complexfloating[_64Bit]], /) -> NDArray[complex128]: ...
    @overload
    def __rmul__(self: _ArrayUInt_co, other: _ArrayLikeUInt_co, /) -> NDArray[unsignedinteger]: ...  # type: ignore[overload-overlap]
    @overload
    def __rmul__(self: _ArrayInt_co, other: _ArrayLikeInt_co, /) -> NDArray[signedinteger]: ...  # type: ignore[overload-overlap]
    @overload
    def __rmul__(self: _ArrayFloat_co, other: _ArrayLikeFloat_co, /) -> NDArray[floating]: ...  # type: ignore[overload-overlap]
    @overload
    def __rmul__(self: _ArrayComplex_co, other: _ArrayLikeComplex_co, /) -> NDArray[complexfloating]: ...  # type: ignore[overload-overlap]
    @overload
    def __rmul__(self: NDArray[number], other: _ArrayLikeNumber_co, /) -> NDArray[number]: ...
    @overload
    def __rmul__(self: NDArray[timedelta64], other: _ArrayLikeFloat_co, /) -> NDArray[timedelta64]: ...
    @overload
    def __rmul__(self: _ArrayFloat_co, other: _ArrayLike[timedelta64], /) -> NDArray[timedelta64]: ...
    @overload
    def __rmul__(self: NDArray[object_], other: Any, /) -> Any: ...
    @overload
    def __rmul__(self: NDArray[Any], other: _ArrayLikeObject_co, /) -> Any: ...

    @overload
    def __truediv__(self: _ArrayInt_co | NDArray[floating[_64Bit]], other: _ArrayLikeFloat64_co, /) -> NDArray[float64]: ...
    @overload
    def __truediv__(self: _ArrayFloat64_co, other: _ArrayLikeInt_co | _ArrayLike[floating[_64Bit]], /) -> NDArray[float64]: ...
    @overload
    def __truediv__(self: NDArray[complexfloating[_64Bit]], other: _ArrayLikeComplex128_co, /) -> NDArray[complex128]: ...
    @overload
    def __truediv__(self: _ArrayComplex128_co, other: _ArrayLike[complexfloating[_64Bit]], /) -> NDArray[complex128]: ...
    @overload
    def __truediv__(self: NDArray[floating], other: _ArrayLikeFloat_co, /) -> NDArray[floating]: ...
    @overload
    def __truediv__(self: _ArrayFloat_co, other: _ArrayLike[floating], /) -> NDArray[floating]: ...
    @overload
    def __truediv__(self: NDArray[complexfloating], other: _ArrayLikeNumber_co, /) -> NDArray[complexfloating]: ...
    @overload
    def __truediv__(self: _ArrayNumber_co, other: _ArrayLike[complexfloating], /) -> NDArray[complexfloating]: ...
    @overload
    def __truediv__(self: NDArray[inexact], other: _ArrayLikeNumber_co, /) -> NDArray[inexact]: ...
    @overload
    def __truediv__(self: NDArray[number], other: _ArrayLikeNumber_co, /) -> NDArray[number]: ...
    @overload
    def __truediv__(self: NDArray[timedelta64], other: _ArrayLike[timedelta64], /) -> NDArray[float64]: ...
    @overload
    def __truediv__(self: NDArray[timedelta64], other: _ArrayLikeBool_co, /) -> NoReturn: ...
    @overload
    def __truediv__(self: NDArray[timedelta64], other: _ArrayLikeFloat_co, /) -> NDArray[timedelta64]: ...
    @overload
    def __truediv__(self: NDArray[object_], other: Any, /) -> Any: ...
    @overload
    def __truediv__(self: NDArray[Any], other: _ArrayLikeObject_co, /) -> Any: ...

    @overload
    def __rtruediv__(self: _ArrayInt_co | NDArray[floating[_64Bit]], other: _ArrayLikeFloat64_co, /) -> NDArray[float64]: ...
    @overload
    def __rtruediv__(self: _ArrayFloat64_co, other: _ArrayLikeInt_co | _ArrayLike[floating[_64Bit]], /) -> NDArray[float64]: ...
    @overload
    def __rtruediv__(self: NDArray[complexfloating[_64Bit]], other: _ArrayLikeComplex128_co, /) -> NDArray[complex128]: ...
    @overload
    def __rtruediv__(self: _ArrayComplex128_co, other: _ArrayLike[complexfloating[_64Bit]], /) -> NDArray[complex128]: ...
    @overload
    def __rtruediv__(self: NDArray[floating], other: _ArrayLikeFloat_co, /) -> NDArray[floating]: ...
    @overload
    def __rtruediv__(self: _ArrayFloat_co, other: _ArrayLike[floating], /) -> NDArray[floating]: ...
    @overload
    def __rtruediv__(self: NDArray[complexfloating], other: _ArrayLikeNumber_co, /) -> NDArray[complexfloating]: ...
    @overload
    def __rtruediv__(self: _ArrayNumber_co, other: _ArrayLike[complexfloating], /) -> NDArray[complexfloating]: ...
    @overload
    def __rtruediv__(self: NDArray[inexact], other: _ArrayLikeNumber_co, /) -> NDArray[inexact]: ...
    @overload
    def __rtruediv__(self: NDArray[number], other: _ArrayLikeNumber_co, /) -> NDArray[number]: ...
    @overload
    def __rtruediv__(self: NDArray[timedelta64], other: _ArrayLike[timedelta64], /) -> NDArray[float64]: ...
    @overload
    def __rtruediv__(self: NDArray[integer | floating], other: _ArrayLike[timedelta64], /) -> NDArray[timedelta64]: ...
    @overload
    def __rtruediv__(self: NDArray[object_], other: Any, /) -> Any: ...
    @overload
    def __rtruediv__(self: NDArray[Any], other: _ArrayLikeObject_co, /) -> Any: ...

    @overload
    def __floordiv__(self: NDArray[_RealNumberT], other: int | np.bool, /) -> ndarray[_ShapeT_co, dtype[_RealNumberT]]: ...
    @overload
    def __floordiv__(self: NDArray[_RealNumberT], other: _ArrayLikeBool_co, /) -> NDArray[_RealNumberT]: ...  # type: ignore[overload-overlap]
    @overload
    def __floordiv__(self: NDArray[np.bool], other: _ArrayLikeBool_co, /) -> NDArray[int8]: ...  # type: ignore[overload-overlap]
    @overload
    def __floordiv__(self: NDArray[np.bool], other: _ArrayLike[_RealNumberT], /) -> NDArray[_RealNumberT]: ...  # type: ignore[overload-overlap]
    @overload
    def __floordiv__(self: NDArray[floating[_64Bit]], other: _ArrayLikeFloat64_co, /) -> NDArray[float64]: ...
    @overload
    def __floordiv__(self: _ArrayFloat64_co, other: _ArrayLike[floating[_64Bit]], /) -> NDArray[float64]: ...
    @overload
    def __floordiv__(self: _ArrayUInt_co, other: _ArrayLikeUInt_co, /) -> NDArray[unsignedinteger]: ...  # type: ignore[overload-overlap]
    @overload
    def __floordiv__(self: _ArrayInt_co, other: _ArrayLikeInt_co, /) -> NDArray[signedinteger]: ...  # type: ignore[overload-overlap]
    @overload
    def __floordiv__(self: _ArrayFloat_co, other: _ArrayLikeFloat_co, /) -> NDArray[floating]: ...
    @overload
    def __floordiv__(self: NDArray[timedelta64], other: _ArrayLike[timedelta64], /) -> NDArray[int64]: ...
    @overload
    def __floordiv__(self: NDArray[timedelta64], other: _ArrayLikeBool_co, /) -> NoReturn: ...
    @overload
    def __floordiv__(self: NDArray[timedelta64], other: _ArrayLikeFloat_co, /) -> NDArray[timedelta64]: ...
    @overload
    def __floordiv__(self: NDArray[object_], other: Any, /) -> Any: ...
    @overload
    def __floordiv__(self: NDArray[Any], other: _ArrayLikeObject_co, /) -> Any: ...

    @overload
    def __rfloordiv__(self: NDArray[_RealNumberT], other: int | np.bool, /) -> ndarray[_ShapeT_co, dtype[_RealNumberT]]: ...
    @overload
    def __rfloordiv__(self: NDArray[_RealNumberT], other: _ArrayLikeBool_co, /) -> NDArray[_RealNumberT]: ...  # type: ignore[overload-overlap]
    @overload
    def __rfloordiv__(self: NDArray[np.bool], other: _ArrayLikeBool_co, /) -> NDArray[int8]: ...  # type: ignore[overload-overlap]
    @overload
    def __rfloordiv__(self: NDArray[np.bool], other: _ArrayLike[_RealNumberT], /) -> NDArray[_RealNumberT]: ...  # type: ignore[overload-overlap]
    @overload
    def __rfloordiv__(self: NDArray[floating[_64Bit]], other: _ArrayLikeFloat64_co, /) -> NDArray[float64]: ...
    @overload
    def __rfloordiv__(self: _ArrayFloat64_co, other: _ArrayLike[floating[_64Bit]], /) -> NDArray[float64]: ...
    @overload
    def __rfloordiv__(self: _ArrayUInt_co, other: _ArrayLikeUInt_co, /) -> NDArray[unsignedinteger]: ...  # type: ignore[overload-overlap]
    @overload
    def __rfloordiv__(self: _ArrayInt_co, other: _ArrayLikeInt_co, /) -> NDArray[signedinteger]: ...  # type: ignore[overload-overlap]
    @overload
    def __rfloordiv__(self: _ArrayFloat_co, other: _ArrayLikeFloat_co, /) -> NDArray[floating]: ...  # type: ignore[overload-overlap]
    @overload
    def __rfloordiv__(self: NDArray[timedelta64], other: _ArrayLike[timedelta64], /) -> NDArray[int64]: ...
    @overload
    def __rfloordiv__(self: NDArray[floating | integer], other: _ArrayLike[timedelta64], /) -> NDArray[timedelta64]: ...
    @overload
    def __rfloordiv__(self: NDArray[object_], other: Any, /) -> Any: ...
    @overload
    def __rfloordiv__(self: NDArray[Any], other: _ArrayLikeObject_co, /) -> Any: ...

    @overload
    def __pow__(self: NDArray[_NumberT], other: int | np.bool, /) -> ndarray[_ShapeT_co, dtype[_NumberT]]: ...
    @overload
    def __pow__(self: NDArray[_NumberT], other: _ArrayLikeBool_co, /) -> NDArray[_NumberT]: ...  # type: ignore[overload-overlap]
    @overload
    def __pow__(self: NDArray[np.bool], other: _ArrayLikeBool_co, /) -> NDArray[int8]: ...  # type: ignore[overload-overlap]
    @overload
    def __pow__(self: NDArray[np.bool], other: _ArrayLike[_NumberT], /) -> NDArray[_NumberT]: ...  # type: ignore[overload-overlap]
    @overload
    def __pow__(self: NDArray[floating[_64Bit]], other: _ArrayLikeFloat64_co, /) -> NDArray[float64]: ...
    @overload
    def __pow__(self: _ArrayFloat64_co, other: _ArrayLike[floating[_64Bit]], /) -> NDArray[float64]: ...
    @overload
    def __pow__(self: NDArray[complexfloating[_64Bit]], other: _ArrayLikeComplex128_co, /) -> NDArray[complex128]: ...
    @overload
    def __pow__(self: _ArrayComplex128_co, other: _ArrayLike[complexfloating[_64Bit]], /) -> NDArray[complex128]: ...
    @overload
    def __pow__(self: _ArrayUInt_co, other: _ArrayLikeUInt_co, /) -> NDArray[unsignedinteger]: ...  # type: ignore[overload-overlap]
    @overload
    def __pow__(self: _ArrayInt_co, other: _ArrayLikeInt_co, /) -> NDArray[signedinteger]: ...  # type: ignore[overload-overlap]
    @overload
    def __pow__(self: _ArrayFloat_co, other: _ArrayLikeFloat_co, /) -> NDArray[floating]: ...  # type: ignore[overload-overlap]
    @overload
    def __pow__(self: _ArrayComplex_co, other: _ArrayLikeComplex_co, /) -> NDArray[complexfloating]: ...
    @overload
    def __pow__(self: NDArray[number], other: _ArrayLikeNumber_co, /) -> NDArray[number]: ...
    @overload
    def __pow__(self: NDArray[object_], other: Any, /) -> Any: ...
    @overload
    def __pow__(self: NDArray[Any], other: _ArrayLikeObject_co, /) -> Any: ...

    @overload
    def __rpow__(self: NDArray[_NumberT], other: int | np.bool, /) -> ndarray[_ShapeT_co, dtype[_NumberT]]: ...
    @overload
    def __rpow__(self: NDArray[_NumberT], other: _ArrayLikeBool_co, /) -> NDArray[_NumberT]: ...  # type: ignore[overload-overlap]
    @overload
    def __rpow__(self: NDArray[np.bool], other: _ArrayLikeBool_co, /) -> NDArray[int8]: ...  # type: ignore[overload-overlap]
    @overload
    def __rpow__(self: NDArray[np.bool], other: _ArrayLike[_NumberT], /) -> NDArray[_NumberT]: ...  # type: ignore[overload-overlap]
    @overload
    def __rpow__(self: NDArray[floating[_64Bit]], other: _ArrayLikeFloat64_co, /) -> NDArray[float64]: ...
    @overload
    def __rpow__(self: _ArrayFloat64_co, other: _ArrayLike[floating[_64Bit]], /) -> NDArray[float64]: ...
    @overload
    def __rpow__(self: NDArray[complexfloating[_64Bit]], other: _ArrayLikeComplex128_co, /) -> NDArray[complex128]: ...
    @overload
    def __rpow__(self: _ArrayComplex128_co, other: _ArrayLike[complexfloating[_64Bit]], /) -> NDArray[complex128]: ...
    @overload
    def __rpow__(self: _ArrayUInt_co, other: _ArrayLikeUInt_co, /) -> NDArray[unsignedinteger]: ...  # type: ignore[overload-overlap]
    @overload
    def __rpow__(self: _ArrayInt_co, other: _ArrayLikeInt_co, /) -> NDArray[signedinteger]: ...  # type: ignore[overload-overlap]
    @overload
    def __rpow__(self: _ArrayFloat_co, other: _ArrayLikeFloat_co, /) -> NDArray[floating]: ...  # type: ignore[overload-overlap]
    @overload
    def __rpow__(self: _ArrayComplex_co, other: _ArrayLikeComplex_co, /) -> NDArray[complexfloating]: ...
    @overload
    def __rpow__(self: NDArray[number], other: _ArrayLikeNumber_co, /) -> NDArray[number]: ...
    @overload
    def __rpow__(self: NDArray[object_], other: Any, /) -> Any: ...
    @overload
    def __rpow__(self: NDArray[Any], other: _ArrayLikeObject_co, /) -> Any: ...

    @overload
    def __lshift__(self: NDArray[np.bool], other: _ArrayLikeBool_co, /) -> NDArray[int8]: ...  # type: ignore[misc]
    @overload
    def __lshift__(self: _ArrayUInt_co, other: _ArrayLikeUInt_co, /) -> NDArray[unsignedinteger[Any]]: ...  # type: ignore[misc]
    @overload
    def __lshift__(self: _ArrayInt_co, other: _ArrayLikeInt_co, /) -> NDArray[signedinteger[Any]]: ...
    @overload
    def __lshift__(self: NDArray[object_], other: Any, /) -> Any: ...
    @overload
    def __lshift__(self: NDArray[Any], other: _ArrayLikeObject_co, /) -> Any: ...

    @overload
    def __rlshift__(self: NDArray[np.bool], other: _ArrayLikeBool_co, /) -> NDArray[int8]: ...  # type: ignore[misc]
    @overload
    def __rlshift__(self: _ArrayUInt_co, other: _ArrayLikeUInt_co, /) -> NDArray[unsignedinteger[Any]]: ...  # type: ignore[misc]
    @overload
    def __rlshift__(self: _ArrayInt_co, other: _ArrayLikeInt_co, /) -> NDArray[signedinteger[Any]]: ...
    @overload
    def __rlshift__(self: NDArray[object_], other: Any, /) -> Any: ...
    @overload
    def __rlshift__(self: NDArray[Any], other: _ArrayLikeObject_co, /) -> Any: ...

    @overload
    def __rshift__(self: NDArray[np.bool], other: _ArrayLikeBool_co, /) -> NDArray[int8]: ...  # type: ignore[misc]
    @overload
    def __rshift__(self: _ArrayUInt_co, other: _ArrayLikeUInt_co, /) -> NDArray[unsignedinteger[Any]]: ...  # type: ignore[misc]
    @overload
    def __rshift__(self: _ArrayInt_co, other: _ArrayLikeInt_co, /) -> NDArray[signedinteger[Any]]: ...
    @overload
    def __rshift__(self: NDArray[object_], other: Any, /) -> Any: ...
    @overload
    def __rshift__(self: NDArray[Any], other: _ArrayLikeObject_co, /) -> Any: ...

    @overload
    def __rrshift__(self: NDArray[np.bool], other: _ArrayLikeBool_co, /) -> NDArray[int8]: ...  # type: ignore[misc]
    @overload
    def __rrshift__(self: _ArrayUInt_co, other: _ArrayLikeUInt_co, /) -> NDArray[unsignedinteger[Any]]: ...  # type: ignore[misc]
    @overload
    def __rrshift__(self: _ArrayInt_co, other: _ArrayLikeInt_co, /) -> NDArray[signedinteger[Any]]: ...
    @overload
    def __rrshift__(self: NDArray[object_], other: Any, /) -> Any: ...
    @overload
    def __rrshift__(self: NDArray[Any], other: _ArrayLikeObject_co, /) -> Any: ...

    @overload
    def __and__(self: NDArray[np.bool], other: _ArrayLikeBool_co, /) -> NDArray[np.bool]: ...  # type: ignore[misc]
    @overload
    def __and__(self: _ArrayUInt_co, other: _ArrayLikeUInt_co, /) -> NDArray[unsignedinteger[Any]]: ...  # type: ignore[misc]
    @overload
    def __and__(self: _ArrayInt_co, other: _ArrayLikeInt_co, /) -> NDArray[signedinteger[Any]]: ...
    @overload
    def __and__(self: NDArray[object_], other: Any, /) -> Any: ...
    @overload
    def __and__(self: NDArray[Any], other: _ArrayLikeObject_co, /) -> Any: ...

    @overload
    def __rand__(self: NDArray[np.bool], other: _ArrayLikeBool_co, /) -> NDArray[np.bool]: ...  # type: ignore[misc]
    @overload
    def __rand__(self: _ArrayUInt_co, other: _ArrayLikeUInt_co, /) -> NDArray[unsignedinteger[Any]]: ...  # type: ignore[misc]
    @overload
    def __rand__(self: _ArrayInt_co, other: _ArrayLikeInt_co, /) -> NDArray[signedinteger[Any]]: ...
    @overload
    def __rand__(self: NDArray[object_], other: Any, /) -> Any: ...
    @overload
    def __rand__(self: NDArray[Any], other: _ArrayLikeObject_co, /) -> Any: ...

    @overload
    def __xor__(self: NDArray[np.bool], other: _ArrayLikeBool_co, /) -> NDArray[np.bool]: ...  # type: ignore[misc]
    @overload
    def __xor__(self: _ArrayUInt_co, other: _ArrayLikeUInt_co, /) -> NDArray[unsignedinteger[Any]]: ...  # type: ignore[misc]
    @overload
    def __xor__(self: _ArrayInt_co, other: _ArrayLikeInt_co, /) -> NDArray[signedinteger[Any]]: ...
    @overload
    def __xor__(self: NDArray[object_], other: Any, /) -> Any: ...
    @overload
    def __xor__(self: NDArray[Any], other: _ArrayLikeObject_co, /) -> Any: ...

    @overload
    def __rxor__(self: NDArray[np.bool], other: _ArrayLikeBool_co, /) -> NDArray[np.bool]: ...  # type: ignore[misc]
    @overload
    def __rxor__(self: _ArrayUInt_co, other: _ArrayLikeUInt_co, /) -> NDArray[unsignedinteger[Any]]: ...  # type: ignore[misc]
    @overload
    def __rxor__(self: _ArrayInt_co, other: _ArrayLikeInt_co, /) -> NDArray[signedinteger[Any]]: ...
    @overload
    def __rxor__(self: NDArray[object_], other: Any, /) -> Any: ...
    @overload
    def __rxor__(self: NDArray[Any], other: _ArrayLikeObject_co, /) -> Any: ...

    @overload
    def __or__(self: NDArray[np.bool], other: _ArrayLikeBool_co, /) -> NDArray[np.bool]: ...  # type: ignore[misc]
    @overload
    def __or__(self: _ArrayUInt_co, other: _ArrayLikeUInt_co, /) -> NDArray[unsignedinteger[Any]]: ...  # type: ignore[misc]
    @overload
    def __or__(self: _ArrayInt_co, other: _ArrayLikeInt_co, /) -> NDArray[signedinteger[Any]]: ...
    @overload
    def __or__(self: NDArray[object_], other: Any, /) -> Any: ...
    @overload
    def __or__(self: NDArray[Any], other: _ArrayLikeObject_co, /) -> Any: ...

    @overload
    def __ror__(self: NDArray[np.bool], other: _ArrayLikeBool_co, /) -> NDArray[np.bool]: ...  # type: ignore[misc]
    @overload
    def __ror__(self: _ArrayUInt_co, other: _ArrayLikeUInt_co, /) -> NDArray[unsignedinteger[Any]]: ...  # type: ignore[misc]
    @overload
    def __ror__(self: _ArrayInt_co, other: _ArrayLikeInt_co, /) -> NDArray[signedinteger[Any]]: ...
    @overload
    def __ror__(self: NDArray[object_], other: Any, /) -> Any: ...
    @overload
    def __ror__(self: NDArray[Any], other: _ArrayLikeObject_co, /) -> Any: ...

    # `np.generic` does not support inplace operations

    # NOTE: Inplace ops generally use "same_kind" casting w.r.t. to the left
    # operand. An exception to this rule are unsigned integers though, which
    # also accepts a signed integer for the right operand as long it is a 0D
    # object and its value is >= 0
    # NOTE: Due to a mypy bug, overloading on e.g. `self: NDArray[SCT_floating]` won't
    # work, as this will lead to `false negatives` when using these inplace ops.
    @overload
    def __iadd__(self: NDArray[np.bool], other: _ArrayLikeBool_co, /) -> ndarray[_ShapeT_co, _DType_co]: ...
    @overload
    def __iadd__(
        self: NDArray[unsignedinteger[Any]],
        other: _ArrayLikeUInt_co | _IntLike_co,
        /,
    ) -> ndarray[_ShapeT_co, _DType_co]: ...
    @overload
    def __iadd__(self: NDArray[signedinteger[Any]], other: _ArrayLikeInt_co, /) -> ndarray[_ShapeT_co, _DType_co]: ...
    @overload
    def __iadd__(self: NDArray[float64], other: _ArrayLikeFloat_co, /) -> ndarray[_ShapeT_co, _DType_co]: ...
    @overload
    def __iadd__(self: NDArray[floating[Any]], other: _ArrayLikeFloat_co, /) -> ndarray[_ShapeT_co, _DType_co]: ...
    @overload
    def __iadd__(self: NDArray[complex128], other: _ArrayLikeComplex_co, /) -> ndarray[_ShapeT_co, _DType_co]: ...
    @overload
    def __iadd__(self: NDArray[complexfloating[Any]], other: _ArrayLikeComplex_co, /) -> ndarray[_ShapeT_co, _DType_co]: ...
    @overload
    def __iadd__(self: NDArray[timedelta64], other: _ArrayLikeTD64_co, /) -> ndarray[_ShapeT_co, _DType_co]: ...
    @overload
    def __iadd__(self: NDArray[datetime64], other: _ArrayLikeTD64_co, /) -> ndarray[_ShapeT_co, _DType_co]: ...
    @overload
    def __iadd__(self: NDArray[object_], other: Any, /) -> ndarray[_ShapeT_co, _DType_co]: ...

    @overload
    def __isub__(
        self: NDArray[unsignedinteger[Any]],
        other: _ArrayLikeUInt_co | _IntLike_co,
        /,
    ) -> ndarray[_ShapeT_co, _DType_co]: ...
    @overload
    def __isub__(self: NDArray[signedinteger[Any]], other: _ArrayLikeInt_co, /) -> ndarray[_ShapeT_co, _DType_co]: ...
    @overload
    def __isub__(self: NDArray[float64], other: _ArrayLikeFloat_co, /) -> ndarray[_ShapeT_co, _DType_co]: ...
    @overload
    def __isub__(self: NDArray[floating[Any]], other: _ArrayLikeFloat_co, /) -> ndarray[_ShapeT_co, _DType_co]: ...
    @overload
    def __isub__(self: NDArray[complex128], other: _ArrayLikeComplex_co, /) -> ndarray[_ShapeT_co, _DType_co]: ...
    @overload
    def __isub__(self: NDArray[complexfloating[Any]], other: _ArrayLikeComplex_co, /) -> ndarray[_ShapeT_co, _DType_co]: ...
    @overload
    def __isub__(self: NDArray[timedelta64], other: _ArrayLikeTD64_co, /) -> ndarray[_ShapeT_co, _DType_co]: ...
    @overload
    def __isub__(self: NDArray[datetime64], other: _ArrayLikeTD64_co, /) -> ndarray[_ShapeT_co, _DType_co]: ...
    @overload
    def __isub__(self: NDArray[object_], other: Any, /) -> ndarray[_ShapeT_co, _DType_co]: ...

    @overload
    def __imul__(self: NDArray[np.bool], other: _ArrayLikeBool_co, /) -> ndarray[_ShapeT_co, _DType_co]: ...
    @overload
    def __imul__(
        self: NDArray[unsignedinteger[Any]],
        other: _ArrayLikeUInt_co | _IntLike_co,
        /,
    ) -> ndarray[_ShapeT_co, _DType_co]: ...
    @overload
    def __imul__(self: NDArray[signedinteger[Any]], other: _ArrayLikeInt_co, /) -> ndarray[_ShapeT_co, _DType_co]: ...
    @overload
    def __imul__(self: NDArray[float64], other: _ArrayLikeFloat_co, /) -> ndarray[_ShapeT_co, _DType_co]: ...
    @overload
    def __imul__(self: NDArray[floating[Any]], other: _ArrayLikeFloat_co, /) -> ndarray[_ShapeT_co, _DType_co]: ...
    @overload
    def __imul__(self: NDArray[complex128], other: _ArrayLikeComplex_co, /) -> ndarray[_ShapeT_co, _DType_co]: ...
    @overload
    def __imul__(self: NDArray[complexfloating[Any]], other: _ArrayLikeComplex_co, /) -> ndarray[_ShapeT_co, _DType_co]: ...
    @overload
    def __imul__(self: NDArray[timedelta64], other: _ArrayLikeFloat_co, /) -> ndarray[_ShapeT_co, _DType_co]: ...
    @overload
    def __imul__(self: NDArray[object_], other: Any, /) -> ndarray[_ShapeT_co, _DType_co]: ...

    @overload
    def __itruediv__(self: NDArray[float64], other: _ArrayLikeFloat_co, /) -> ndarray[_ShapeT_co, _DType_co]: ...
    @overload
    def __itruediv__(self: NDArray[floating[Any]], other: _ArrayLikeFloat_co, /) -> ndarray[_ShapeT_co, _DType_co]: ...
    @overload
    def __itruediv__(self: NDArray[complex128], other: _ArrayLikeComplex_co, /) -> ndarray[_ShapeT_co, _DType_co]: ...
    @overload
    def __itruediv__(
        self: NDArray[complexfloating[Any]],
        other: _ArrayLikeComplex_co,
        /,
    ) -> ndarray[_ShapeT_co, _DType_co]: ...
    @overload
    def __itruediv__(self: NDArray[timedelta64], other: _ArrayLikeInt, /) -> ndarray[_ShapeT_co, _DType_co]: ...
    @overload
    def __itruediv__(self: NDArray[object_], other: Any, /) -> ndarray[_ShapeT_co, _DType_co]: ...

    @overload
    def __ifloordiv__(
        self: NDArray[unsignedinteger[Any]],
        other: _ArrayLikeUInt_co | _IntLike_co,
        /,
    ) -> ndarray[_ShapeT_co, _DType_co]: ...
    @overload
    def __ifloordiv__(self: NDArray[signedinteger[Any]], other: _ArrayLikeInt_co, /) -> ndarray[_ShapeT_co, _DType_co]: ...
    @overload
    def __ifloordiv__(self: NDArray[float64], other: _ArrayLikeFloat_co, /) -> ndarray[_ShapeT_co, _DType_co]: ...
    @overload
    def __ifloordiv__(self: NDArray[floating[Any]], other: _ArrayLikeFloat_co, /) -> ndarray[_ShapeT_co, _DType_co]: ...
    @overload
    def __ifloordiv__(self: NDArray[complex128], other: _ArrayLikeComplex_co, /) -> ndarray[_ShapeT_co, _DType_co]: ...
    @overload
    def __ifloordiv__(
        self: NDArray[complexfloating[Any]],
        other: _ArrayLikeComplex_co,
        /,
    ) -> ndarray[_ShapeT_co, _DType_co]: ...
    @overload
    def __ifloordiv__(self: NDArray[timedelta64], other: _ArrayLikeInt, /) -> ndarray[_ShapeT_co, _DType_co]: ...
    @overload
    def __ifloordiv__(self: NDArray[object_], other: Any, /) -> ndarray[_ShapeT_co, _DType_co]: ...

    @overload
    def __ipow__(
        self: NDArray[unsignedinteger[Any]],
        other: _ArrayLikeUInt_co | _IntLike_co,
        /,
    ) -> ndarray[_ShapeT_co, _DType_co]: ...
    @overload
    def __ipow__(self: NDArray[signedinteger[Any]], other: _ArrayLikeInt_co, /) -> ndarray[_ShapeT_co, _DType_co]: ...
    @overload
    def __ipow__(self: NDArray[float64], other: _ArrayLikeFloat_co, /) -> ndarray[_ShapeT_co, _DType_co]: ...
    @overload
    def __ipow__(self: NDArray[floating[Any]], other: _ArrayLikeFloat_co, /) -> ndarray[_ShapeT_co, _DType_co]: ...
    @overload
    def __ipow__(self: NDArray[complex128], other: _ArrayLikeComplex_co, /) -> ndarray[_ShapeT_co, _DType_co]: ...
    @overload
    def __ipow__(self: NDArray[complexfloating[Any]], other: _ArrayLikeComplex_co, /) -> ndarray[_ShapeT_co, _DType_co]: ...
    @overload
    def __ipow__(self: NDArray[object_], other: Any, /) -> ndarray[_ShapeT_co, _DType_co]: ...

    @overload
    def __imod__(
        self: NDArray[unsignedinteger[Any]],
        other: _ArrayLikeUInt_co | _IntLike_co,
        /,
    ) -> ndarray[_ShapeT_co, _DType_co]: ...
    @overload
    def __imod__(self: NDArray[signedinteger[Any]], other: _ArrayLikeInt_co, /) -> ndarray[_ShapeT_co, _DType_co]: ...
    @overload
    def __imod__(self: NDArray[float64], other: _ArrayLikeFloat_co, /) -> ndarray[_ShapeT_co, _DType_co]: ...
    @overload
    def __imod__(self: NDArray[floating[Any]], other: _ArrayLikeFloat_co, /) -> ndarray[_ShapeT_co, _DType_co]: ...
    @overload
    def __imod__(
        self: NDArray[timedelta64],
        other: _SupportsArray[_dtype[timedelta64]] | _NestedSequence[_SupportsArray[_dtype[timedelta64]]],
        /,
    ) -> ndarray[_ShapeT_co, _DType_co]: ...
    @overload
    def __imod__(self: NDArray[object_], other: Any, /) -> ndarray[_ShapeT_co, _DType_co]: ...

    @overload
    def __ilshift__(
        self: NDArray[unsignedinteger[Any]],
        other: _ArrayLikeUInt_co | _IntLike_co,
        /,
    ) -> ndarray[_ShapeT_co, _DType_co]: ...
    @overload
    def __ilshift__(self: NDArray[signedinteger[Any]], other: _ArrayLikeInt_co, /) -> ndarray[_ShapeT_co, _DType_co]: ...
    @overload
    def __ilshift__(self: NDArray[object_], other: Any, /) -> ndarray[_ShapeT_co, _DType_co]: ...

    @overload
    def __irshift__(
        self: NDArray[unsignedinteger[Any]],
        other: _ArrayLikeUInt_co | _IntLike_co,
        /,
    ) -> ndarray[_ShapeT_co, _DType_co]: ...
    @overload
    def __irshift__(self: NDArray[signedinteger[Any]], other: _ArrayLikeInt_co, /) -> ndarray[_ShapeT_co, _DType_co]: ...
    @overload
    def __irshift__(self: NDArray[object_], other: Any, /) -> ndarray[_ShapeT_co, _DType_co]: ...

    @overload
    def __iand__(self: NDArray[np.bool], other: _ArrayLikeBool_co, /) -> ndarray[_ShapeT_co, _DType_co]: ...
    @overload
    def __iand__(
        self: NDArray[unsignedinteger[Any]],
        other: _ArrayLikeUInt_co | _IntLike_co,
        /,
    ) -> ndarray[_ShapeT_co, _DType_co]: ...
    @overload
    def __iand__(self: NDArray[signedinteger[Any]], other: _ArrayLikeInt_co, /) -> ndarray[_ShapeT_co, _DType_co]: ...
    @overload
    def __iand__(self: NDArray[object_], other: Any, /) -> ndarray[_ShapeT_co, _DType_co]: ...

    @overload
    def __ixor__(self: NDArray[np.bool], other: _ArrayLikeBool_co, /) -> ndarray[_ShapeT_co, _DType_co]: ...
    @overload
    def __ixor__(
        self: NDArray[unsignedinteger[Any]],
        other: _ArrayLikeUInt_co | _IntLike_co,
        /,
    ) -> ndarray[_ShapeT_co, _DType_co]: ...
    @overload
    def __ixor__(self: NDArray[signedinteger[Any]], other: _ArrayLikeInt_co, /) -> ndarray[_ShapeT_co, _DType_co]: ...
    @overload
    def __ixor__(self: NDArray[object_], other: Any, /) -> ndarray[_ShapeT_co, _DType_co]: ...

    @overload
    def __ior__(self: NDArray[np.bool], other: _ArrayLikeBool_co, /) -> ndarray[_ShapeT_co, _DType_co]: ...
    @overload
    def __ior__(
        self: NDArray[unsignedinteger[Any]],
        other: _ArrayLikeUInt_co | _IntLike_co,
        /,
    ) -> ndarray[_ShapeT_co, _DType_co]: ...
    @overload
    def __ior__(self: NDArray[signedinteger[Any]], other: _ArrayLikeInt_co, /) -> ndarray[_ShapeT_co, _DType_co]: ...
    @overload
    def __ior__(self: NDArray[object_], other: Any, /) -> ndarray[_ShapeT_co, _DType_co]: ...

    @overload
    def __imatmul__(self: NDArray[np.bool], other: _ArrayLikeBool_co, /) -> ndarray[_ShapeT_co, _DType_co]: ...
    @overload
    def __imatmul__(self: NDArray[unsignedinteger[Any]], other: _ArrayLikeUInt_co, /) -> ndarray[_ShapeT_co, _DType_co]: ...
    @overload
    def __imatmul__(self: NDArray[signedinteger[Any]], other: _ArrayLikeInt_co, /) -> ndarray[_ShapeT_co, _DType_co]: ...
    @overload
    def __imatmul__(self: NDArray[float64], other: _ArrayLikeFloat_co, /) -> ndarray[_ShapeT_co, _DType_co]: ...
    @overload
    def __imatmul__(self: NDArray[floating[Any]], other: _ArrayLikeFloat_co, /) -> ndarray[_ShapeT_co, _DType_co]: ...
    @overload
    def __imatmul__(self: NDArray[complex128], other: _ArrayLikeComplex_co, /) -> ndarray[_ShapeT_co, _DType_co]: ...
    @overload
    def __imatmul__(self: NDArray[complexfloating[Any]], other: _ArrayLikeComplex_co, /) -> ndarray[_ShapeT_co, _DType_co]: ...
    @overload
    def __imatmul__(self: NDArray[object_], other: Any, /) -> ndarray[_ShapeT_co, _DType_co]: ...

    def __dlpack__(
        self: NDArray[number[Any]],
        /,
        *,
        stream: int | Any | None = None,
        max_version: tuple[int, int] | None = None,
        dl_device: tuple[int, int] | None = None,
        copy: builtins.bool | None = None,
    ) -> CapsuleType: ...
    def __dlpack_device__(self, /) -> tuple[L[1], L[0]]: ...

    # Keep `dtype` at the bottom to avoid name conflicts with `np.dtype`
    @property
    def dtype(self) -> _DType_co: ...

# NOTE: while `np.generic` is not technically an instance of `ABCMeta`,
# the `@abstractmethod` decorator is herein used to (forcefully) deny
# the creation of `np.generic` instances.
# The `# type: ignore` comments are necessary to silence mypy errors regarding
# the missing `ABCMeta` metaclass.
# See https://github.com/numpy/numpy-stubs/pull/80 for more details.
class generic(_ArrayOrScalarCommon, Generic[_ItemT_co]):
    @abstractmethod
    def __init__(self, *args: Any, **kwargs: Any) -> None: ...
    def __hash__(self) -> int: ...
    @overload
    def __array__(self, dtype: None = None, /) -> ndarray[tuple[()], dtype[Self]]: ...
    @overload
    def __array__(self, dtype: _DType, /) -> ndarray[tuple[()], _DType]: ...
    if sys.version_info >= (3, 12):
        def __buffer__(self, flags: int, /) -> memoryview: ...

    @property
    def base(self) -> None: ...
    @property
    def ndim(self) -> L[0]: ...
    @property
    def size(self) -> L[1]: ...
    @property
    def shape(self) -> tuple[()]: ...
    @property
    def strides(self) -> tuple[()]: ...
    @property
    def flat(self) -> flatiter[ndarray[tuple[int], dtype[Self]]]: ...

    @overload
    def item(self, /) -> _ItemT_co: ...
    @overload
    def item(self, arg0: L[0, -1] | tuple[L[0, -1]] | tuple[()] = ..., /) -> _ItemT_co: ...
    def tolist(self, /) -> _ItemT_co: ...

    def byteswap(self, inplace: L[False] = ...) -> Self: ...

    @overload
    def astype(
        self,
        dtype: _DTypeLike[_SCT],
        order: _OrderKACF = ...,
        casting: _CastingKind = ...,
        subok: builtins.bool = ...,
        copy: builtins.bool | _CopyMode = ...,
    ) -> _SCT: ...
    @overload
    def astype(
        self,
        dtype: DTypeLike,
        order: _OrderKACF = ...,
        casting: _CastingKind = ...,
        subok: builtins.bool = ...,
        copy: builtins.bool | _CopyMode = ...,
    ) -> Any: ...

    # NOTE: `view` will perform a 0D->scalar cast,
    # thus the array `type` is irrelevant to the output type
    @overload
    def view(self, type: type[NDArray[Any]] = ...) -> Self: ...
    @overload
    def view(
        self,
        dtype: _DTypeLike[_SCT],
        type: type[NDArray[Any]] = ...,
    ) -> _SCT: ...
    @overload
    def view(
        self,
        dtype: DTypeLike,
        type: type[NDArray[Any]] = ...,
    ) -> Any: ...

    @overload
    def getfield(
        self,
        dtype: _DTypeLike[_SCT],
        offset: SupportsIndex = ...
    ) -> _SCT: ...
    @overload
    def getfield(
        self,
        dtype: DTypeLike,
        offset: SupportsIndex = ...
    ) -> Any: ...

    @overload
    def take(  # type: ignore[misc]
        self,
        indices: _IntLike_co,
        axis: None | SupportsIndex = ...,
        out: None = ...,
        mode: _ModeKind = ...,
    ) -> Self: ...
    @overload
    def take(  # type: ignore[misc]
        self,
        indices: _ArrayLikeInt_co,
        axis: None | SupportsIndex = ...,
        out: None = ...,
        mode: _ModeKind = ...,
    ) -> NDArray[Self]: ...
    @overload
    def take(
        self,
        indices: _ArrayLikeInt_co,
        axis: None | SupportsIndex = ...,
        out: _ArrayT = ...,
        mode: _ModeKind = ...,
    ) -> _ArrayT: ...

    def repeat(self, repeats: _ArrayLikeInt_co, axis: None | SupportsIndex = ...) -> NDArray[Self]: ...
    def flatten(self, /, order: _OrderKACF = "C") -> ndarray[tuple[int], dtype[Self]]: ...
    def ravel(self, /, order: _OrderKACF = "C") -> ndarray[tuple[int], dtype[Self]]: ...

    @overload  # (() | [])
    def reshape(
        self,
        shape: tuple[()] | list[Never],
        /,
        *,
        order: _OrderACF = "C",
        copy: builtins.bool | None = None,
    ) -> Self: ...
    @overload  # ((1, *(1, ...))@_ShapeType)
    def reshape(
        self,
        shape: _1NShapeT,
        /,
        *,
        order: _OrderACF = "C",
        copy: builtins.bool | None = None,
    ) -> ndarray[_1NShapeT, dtype[Self]]: ...
    @overload  # (Sequence[index, ...])  # not recommended
    def reshape(
        self,
        shape: Sequence[SupportsIndex],
        /,
        *,
        order: _OrderACF = "C",
        copy: builtins.bool | None = None,
    ) -> Self | ndarray[tuple[L[1], ...], dtype[Self]]: ...
    @overload  # _(index)
    def reshape(
        self,
        size1: SupportsIndex,
        /,
        *,
        order: _OrderACF = "C",
        copy: builtins.bool | None = None,
    ) -> ndarray[tuple[L[1]], dtype[Self]]: ...
    @overload  # _(index, index)
    def reshape(
        self,
        size1: SupportsIndex,
        size2: SupportsIndex,
        /,
        *,
        order: _OrderACF = "C",
        copy: builtins.bool | None = None,
    ) -> ndarray[tuple[L[1], L[1]], dtype[Self]]: ...
    @overload  # _(index, index, index)
    def reshape(
        self,
        size1: SupportsIndex,
        size2: SupportsIndex,
        size3: SupportsIndex,
        /,
        *,
        order: _OrderACF = "C",
        copy: builtins.bool | None = None,
    ) -> ndarray[tuple[L[1], L[1], L[1]], dtype[Self]]: ...
    @overload  # _(index, index, index, index)
    def reshape(
        self,
        size1: SupportsIndex,
        size2: SupportsIndex,
        size3: SupportsIndex,
        size4: SupportsIndex,
        /,
        *,
        order: _OrderACF = "C",
        copy: builtins.bool | None = None,
    ) -> ndarray[tuple[L[1], L[1], L[1], L[1]], dtype[Self]]: ...
    @overload  # _(index, index, index, index, index, *index)  # ndim >= 5
    def reshape(
        self,
        size1: SupportsIndex,
        size2: SupportsIndex,
        size3: SupportsIndex,
        size4: SupportsIndex,
        size5: SupportsIndex,
        /,
        *sizes6_: SupportsIndex,
        order: _OrderACF = "C",
        copy: builtins.bool | None = None,
    ) -> ndarray[tuple[L[1], L[1], L[1], L[1], L[1], Unpack[tuple[L[1], ...]]], dtype[Self]]: ...

    def squeeze(self, axis: None | L[0] | tuple[()] = ...) -> Self: ...
    def transpose(self, axes: None | tuple[()] = ..., /) -> Self: ...

    @overload
    def all(
        self,
        /,
        axis: L[0, -1] | tuple[()] | None = None,
        out: None = None,
        keepdims: SupportsIndex = False,
        *,
        where: builtins.bool | np.bool | ndarray[tuple[()], dtype[np.bool]] = True
    ) -> np.bool: ...
    @overload
    def all(
        self,
        /,
        axis: L[0, -1] | tuple[()] | None,
        out: ndarray[tuple[()], dtype[_SCT]],
        keepdims: SupportsIndex = False,
        *,
        where: builtins.bool | np.bool | ndarray[tuple[()], dtype[np.bool]] = True,
    ) -> _SCT: ...
    @overload
    def all(
        self,
        /,
        axis: L[0, -1] | tuple[()] | None = None,
        *,
        out: ndarray[tuple[()], dtype[_SCT]],
        keepdims: SupportsIndex = False,
        where: builtins.bool | np.bool | ndarray[tuple[()], dtype[np.bool]] = True,
    ) -> _SCT: ...

    @overload
    def any(
        self,
        /,
        axis: L[0, -1] | tuple[()] | None = None,
        out: None = None,
        keepdims: SupportsIndex = False,
        *,
        where: builtins.bool | np.bool | ndarray[tuple[()], dtype[np.bool]] = True
    ) -> np.bool: ...
    @overload
    def any(
        self,
        /,
        axis: L[0, -1] | tuple[()] | None,
        out: ndarray[tuple[()], dtype[_SCT]],
        keepdims: SupportsIndex = False,
        *,
        where: builtins.bool | np.bool | ndarray[tuple[()], dtype[np.bool]] = True,
    ) -> _SCT: ...
    @overload
    def any(
        self,
        /,
        axis: L[0, -1] | tuple[()] | None = None,
        *,
        out: ndarray[tuple[()], dtype[_SCT]],
        keepdims: SupportsIndex = False,
        where: builtins.bool | np.bool | ndarray[tuple[()], dtype[np.bool]] = True,
    ) -> _SCT: ...

    # Keep `dtype` at the bottom to avoid name conflicts with `np.dtype`
    @property
    def dtype(self) -> _dtype[Self]: ...

class number(generic[_NumberItemT_co], Generic[_NBit, _NumberItemT_co]):
    @abstractmethod
    def __init__(self, value: _NumberItemT_co, /) -> None: ...
    def __class_getitem__(cls, item: Any, /) -> GenericAlias: ...

    def __neg__(self) -> Self: ...
    def __pos__(self) -> Self: ...
    def __abs__(self) -> Self: ...

    __add__: _NumberOp
    __radd__: _NumberOp
    __sub__: _NumberOp
    __rsub__: _NumberOp
    __mul__: _NumberOp
    __rmul__: _NumberOp
    __floordiv__: _NumberOp
    __rfloordiv__: _NumberOp
    __pow__: _NumberOp
    __rpow__: _NumberOp
    __truediv__: _NumberOp
    __rtruediv__: _NumberOp

    __lt__: _ComparisonOpLT[_NumberLike_co, _ArrayLikeNumber_co]
    __le__: _ComparisonOpLE[_NumberLike_co, _ArrayLikeNumber_co]
    __gt__: _ComparisonOpGT[_NumberLike_co, _ArrayLikeNumber_co]
    __ge__: _ComparisonOpGE[_NumberLike_co, _ArrayLikeNumber_co]

class bool(generic[_BoolItemT_co], Generic[_BoolItemT_co]):
    @property
    def itemsize(self) -> L[1]: ...
    @property
    def nbytes(self) -> L[1]: ...
    @property
    def real(self) -> Self: ...
    @property
    def imag(self) -> np.bool[L[False]]: ...

    @overload
    def __init__(self: np.bool[L[False]], /) -> None: ...
    @overload
    def __init__(self: np.bool[L[False]], value: _Falsy = ..., /) -> None: ...
    @overload
    def __init__(self: np.bool[L[True]], value: _Truthy, /) -> None: ...
    @overload
    def __init__(self, value: object, /) -> None: ...

    def __bool__(self, /) -> _BoolItemT_co: ...
    @overload
    def __int__(self: np.bool[L[False]], /) -> L[0]: ...
    @overload
    def __int__(self: np.bool[L[True]], /) -> L[1]: ...
    @overload
    def __int__(self, /) -> L[0, 1]: ...
    @deprecated("In future, it will be an error for 'np.bool' scalars to be interpreted as an index")
    def __index__(self, /) -> L[0, 1]: ...
    def __abs__(self) -> Self: ...

    @overload
    def __invert__(self: np.bool[L[False]], /) -> np.bool[L[True]]: ...
    @overload
    def __invert__(self: np.bool[L[True]], /) -> np.bool[L[False]]: ...
    @overload
    def __invert__(self, /) -> np.bool: ...

    __add__: _BoolOp[np.bool]
    __radd__: _BoolOp[np.bool]
    __sub__: _BoolSub
    __rsub__: _BoolSub
    __mul__: _BoolOp[np.bool]
    __rmul__: _BoolOp[np.bool]
    __truediv__: _BoolTrueDiv
    __rtruediv__: _BoolTrueDiv
    __floordiv__: _BoolOp[int8]
    __rfloordiv__: _BoolOp[int8]
    __pow__: _BoolOp[int8]
    __rpow__: _BoolOp[int8]

    __lshift__: _BoolBitOp[int8]
    __rlshift__: _BoolBitOp[int8]
    __rshift__: _BoolBitOp[int8]
    __rrshift__: _BoolBitOp[int8]

    @overload
    def __and__(self: np.bool[L[False]], other: builtins.bool | np.bool, /) -> np.bool[L[False]]: ...
    @overload
    def __and__(self, other: L[False] | np.bool[L[False]], /) -> np.bool[L[False]]: ...
    @overload
    def __and__(self, other: L[True] | np.bool[L[True]], /) -> Self: ...
    @overload
    def __and__(self, other: builtins.bool | np.bool, /) -> np.bool: ...
    @overload
    def __and__(self, other: _IntegerT, /) -> _IntegerT: ...
    @overload
    def __and__(self, other: int, /) -> np.bool | intp: ...
    __rand__ = __and__

    @overload
    def __xor__(self: np.bool[L[False]], other: _BoolItemT | np.bool[_BoolItemT], /) -> np.bool[_BoolItemT]: ...
    @overload
    def __xor__(self: np.bool[L[True]], other: L[True] | np.bool[L[True]], /) -> np.bool[L[False]]: ...
    @overload
    def __xor__(self, other: L[False] | np.bool[L[False]], /) -> Self: ...
    @overload
    def __xor__(self, other: builtins.bool | np.bool, /) -> np.bool: ...
    @overload
    def __xor__(self, other: _IntegerT, /) -> _IntegerT: ...
    @overload
    def __xor__(self, other: int, /) -> np.bool | intp: ...
    __rxor__ = __xor__

    @overload
    def __or__(self: np.bool[L[True]], other: builtins.bool | np.bool, /) -> np.bool[L[True]]: ...
    @overload
    def __or__(self, other: L[False] | np.bool[L[False]], /) -> Self: ...
    @overload
    def __or__(self, other: L[True] | np.bool[L[True]], /) -> np.bool[L[True]]: ...
    @overload
    def __or__(self, other: builtins.bool | np.bool, /) -> np.bool: ...
    @overload
    def __or__(self, other: _IntegerT, /) -> _IntegerT: ...
    @overload
    def __or__(self, other: int, /) -> np.bool | intp: ...
    __ror__ = __or__

    __mod__: _BoolMod
    __rmod__: _BoolMod
    __divmod__: _BoolDivMod
    __rdivmod__: _BoolDivMod

    __lt__: _ComparisonOpLT[_NumberLike_co, _ArrayLikeNumber_co]
    __le__: _ComparisonOpLE[_NumberLike_co, _ArrayLikeNumber_co]
    __gt__: _ComparisonOpGT[_NumberLike_co, _ArrayLikeNumber_co]
    __ge__: _ComparisonOpGE[_NumberLike_co, _ArrayLikeNumber_co]

# NOTE: This should _not_ be `Final` or a `TypeAlias`
bool_ = bool

# NOTE: The `object_` constructor returns the passed object, so instances with type
# `object_` cannot exists (at runtime).
# NOTE: Because mypy has some long-standing bugs related to `__new__`, `object_` can't
# be made generic.
@final
class object_(_RealMixin, generic[Any]):
    @overload
    def __new__(cls, nothing_to_see_here: None = None, /) -> None: ...  # type: ignore[misc]
    @overload
    def __new__(cls, stringy: _AnyStr, /) -> _AnyStr: ...  # type: ignore[misc]
    @overload
    def __new__(cls, array: ndarray[_ShapeT, Any], /) -> ndarray[_ShapeT, dtype[Self]]: ...  # type: ignore[misc]
    @overload
    def __new__(cls, sequence: SupportsLenAndGetItem[object], /) -> NDArray[Self]: ...  # type: ignore[misc]
    @overload
    def __new__(cls, value: _T, /) -> _T: ...  # type: ignore[misc]
    @overload  # catch-all
    def __new__(cls, value: Any = ..., /) -> object | NDArray[Self]: ...  # type: ignore[misc]
    def __init__(self, value: object = ..., /) -> None: ...
    def __hash__(self, /) -> int: ...
    def __abs__(self, /) -> object_: ...  # this affects NDArray[object_].__abs__
    def __call__(self, /, *args: object, **kwargs: object) -> Any: ...

    if sys.version_info >= (3, 12):
        def __release_buffer__(self, buffer: memoryview, /) -> None: ...

class integer(_IntegralMixin, _RoundMixin, number[_NBit, int]):
    @abstractmethod
    def __init__(self, value: _ConvertibleToInt = ..., /) -> None: ...

    # NOTE: `bit_count` and `__index__` are technically defined in the concrete subtypes
    def bit_count(self, /) -> int: ...
    def __index__(self, /) -> int: ...
    def __invert__(self, /) -> Self: ...

    __truediv__: _IntTrueDiv[_NBit]
    __rtruediv__: _IntTrueDiv[_NBit]
    def __mod__(self, value: _IntLike_co, /) -> integer[Any]: ...
    def __rmod__(self, value: _IntLike_co, /) -> integer[Any]: ...
    # Ensure that objects annotated as `integer` support bit-wise operations
    def __lshift__(self, other: _IntLike_co, /) -> integer[Any]: ...
    def __rlshift__(self, other: _IntLike_co, /) -> integer[Any]: ...
    def __rshift__(self, other: _IntLike_co, /) -> integer[Any]: ...
    def __rrshift__(self, other: _IntLike_co, /) -> integer[Any]: ...
    def __and__(self, other: _IntLike_co, /) -> integer[Any]: ...
    def __rand__(self, other: _IntLike_co, /) -> integer[Any]: ...
    def __or__(self, other: _IntLike_co, /) -> integer[Any]: ...
    def __ror__(self, other: _IntLike_co, /) -> integer[Any]: ...
    def __xor__(self, other: _IntLike_co, /) -> integer[Any]: ...
    def __rxor__(self, other: _IntLike_co, /) -> integer[Any]: ...

class signedinteger(integer[_NBit1]):
    def __init__(self, value: _ConvertibleToInt = ..., /) -> None: ...

    __add__: _SignedIntOp[_NBit1]
    __radd__: _SignedIntOp[_NBit1]
    __sub__: _SignedIntOp[_NBit1]
    __rsub__: _SignedIntOp[_NBit1]
    __mul__: _SignedIntOp[_NBit1]
    __rmul__: _SignedIntOp[_NBit1]
    __floordiv__: _SignedIntOp[_NBit1]
    __rfloordiv__: _SignedIntOp[_NBit1]
    __pow__: _SignedIntOp[_NBit1]
    __rpow__: _SignedIntOp[_NBit1]
    __lshift__: _SignedIntBitOp[_NBit1]
    __rlshift__: _SignedIntBitOp[_NBit1]
    __rshift__: _SignedIntBitOp[_NBit1]
    __rrshift__: _SignedIntBitOp[_NBit1]
    __and__: _SignedIntBitOp[_NBit1]
    __rand__: _SignedIntBitOp[_NBit1]
    __xor__: _SignedIntBitOp[_NBit1]
    __rxor__: _SignedIntBitOp[_NBit1]
    __or__: _SignedIntBitOp[_NBit1]
    __ror__: _SignedIntBitOp[_NBit1]
    __mod__: _SignedIntMod[_NBit1]
    __rmod__: _SignedIntMod[_NBit1]
    __divmod__: _SignedIntDivMod[_NBit1]
    __rdivmod__: _SignedIntDivMod[_NBit1]

int8 = signedinteger[_8Bit]
int16 = signedinteger[_16Bit]
int32 = signedinteger[_32Bit]
int64 = signedinteger[_64Bit]

byte = signedinteger[_NBitByte]
short = signedinteger[_NBitShort]
intc = signedinteger[_NBitIntC]
intp = signedinteger[_NBitIntP]
int_ = intp
long = signedinteger[_NBitLong]
longlong = signedinteger[_NBitLongLong]

class unsignedinteger(integer[_NBit1]):
    # NOTE: `uint64 + signedinteger -> float64`
    def __init__(self, value: _ConvertibleToInt = ..., /) -> None: ...

    __add__: _UnsignedIntOp[_NBit1]
    __radd__: _UnsignedIntOp[_NBit1]
    __sub__: _UnsignedIntOp[_NBit1]
    __rsub__: _UnsignedIntOp[_NBit1]
    __mul__: _UnsignedIntOp[_NBit1]
    __rmul__: _UnsignedIntOp[_NBit1]
    __floordiv__: _UnsignedIntOp[_NBit1]
    __rfloordiv__: _UnsignedIntOp[_NBit1]
    __pow__: _UnsignedIntOp[_NBit1]
    __rpow__: _UnsignedIntOp[_NBit1]
    __lshift__: _UnsignedIntBitOp[_NBit1]
    __rlshift__: _UnsignedIntBitOp[_NBit1]
    __rshift__: _UnsignedIntBitOp[_NBit1]
    __rrshift__: _UnsignedIntBitOp[_NBit1]
    __and__: _UnsignedIntBitOp[_NBit1]
    __rand__: _UnsignedIntBitOp[_NBit1]
    __xor__: _UnsignedIntBitOp[_NBit1]
    __rxor__: _UnsignedIntBitOp[_NBit1]
    __or__: _UnsignedIntBitOp[_NBit1]
    __ror__: _UnsignedIntBitOp[_NBit1]
    __mod__: _UnsignedIntMod[_NBit1]
    __rmod__: _UnsignedIntMod[_NBit1]
    __divmod__: _UnsignedIntDivMod[_NBit1]
    __rdivmod__: _UnsignedIntDivMod[_NBit1]

uint8: TypeAlias = unsignedinteger[_8Bit]
uint16: TypeAlias = unsignedinteger[_16Bit]
uint32: TypeAlias = unsignedinteger[_32Bit]
uint64: TypeAlias = unsignedinteger[_64Bit]

ubyte: TypeAlias = unsignedinteger[_NBitByte]
ushort: TypeAlias = unsignedinteger[_NBitShort]
uintc: TypeAlias = unsignedinteger[_NBitIntC]
uintp: TypeAlias = unsignedinteger[_NBitIntP]
uint: TypeAlias = uintp
ulong: TypeAlias = unsignedinteger[_NBitLong]
ulonglong: TypeAlias = unsignedinteger[_NBitLongLong]

class inexact(number[_NBit, _InexactItemT_co], Generic[_NBit, _InexactItemT_co]):
    @abstractmethod
    def __init__(self, value: _InexactItemT_co | None = ..., /) -> None: ...

class floating(_RealMixin, _RoundMixin, inexact[_NBit1, float]):
    def __init__(self, value: _ConvertibleToFloat | None = ..., /) -> None: ...

    __add__: _FloatOp[_NBit1]
    __radd__: _FloatOp[_NBit1]
    __sub__: _FloatOp[_NBit1]
    __rsub__: _FloatOp[_NBit1]
    __mul__: _FloatOp[_NBit1]
    __rmul__: _FloatOp[_NBit1]
    __truediv__: _FloatOp[_NBit1]
    __rtruediv__: _FloatOp[_NBit1]
    __floordiv__: _FloatOp[_NBit1]
    __rfloordiv__: _FloatOp[_NBit1]
    __pow__: _FloatOp[_NBit1]
    __rpow__: _FloatOp[_NBit1]
    __mod__: _FloatMod[_NBit1]
    __rmod__: _FloatMod[_NBit1]
    __divmod__: _FloatDivMod[_NBit1]
    __rdivmod__: _FloatDivMod[_NBit1]

    # NOTE: `is_integer` and `as_integer_ratio` are technically defined in the concrete subtypes
    def is_integer(self, /) -> builtins.bool: ...
    def as_integer_ratio(self, /) -> tuple[int, int]: ...

float16: TypeAlias = floating[_16Bit]
float32: TypeAlias = floating[_32Bit]

# either a C `double`, `float`, or `longdouble`
class float64(floating[_64Bit], float):  # type: ignore[misc]
    def __new__(cls, x: _ConvertibleToFloat | None = ..., /) -> Self: ...

    #
    @property
    def itemsize(self) -> L[8]: ...
    @property
    def nbytes(self) -> L[8]: ...

    # overrides for `floating` and `builtins.float` compatibility (`_RealMixin` doesn't work)
    @property
    def real(self) -> Self: ...
    @property
    def imag(self) -> Self: ...
    def conjugate(self) -> Self: ...
    def __getformat__(self, typestr: L["double", "float"], /) -> str: ...
    def __getnewargs__(self, /) -> tuple[float]: ...

    # float64-specific operator overrides
    @overload
    def __add__(self, other: _Float64_co, /) -> float64: ...
    @overload
    def __add__(self, other: complexfloating[_64Bit, _64Bit], /) -> complex128: ...
    @overload
    def __add__(self, other: complexfloating[_NBit1, _NBit2], /) -> complexfloating[_NBit1 | _64Bit, _NBit2 | _64Bit]: ...
    @overload
    def __add__(self, other: complex, /) -> float64 | complex128: ...
    @overload
    def __radd__(self, other: _Float64_co, /) -> float64: ...
    @overload
    def __radd__(self, other: complexfloating[_64Bit, _64Bit], /) -> complex128: ...
    @overload
    def __radd__(self, other: complexfloating[_NBit1, _NBit2], /) -> complexfloating[_NBit1 | _64Bit, _NBit2 | _64Bit]: ...
    @overload
    def __radd__(self, other: complex, /) -> float64 | complex128: ...

    @overload
    def __sub__(self, other: _Float64_co, /) -> float64: ...
    @overload
    def __sub__(self, other: complexfloating[_64Bit, _64Bit], /) -> complex128: ...
    @overload
    def __sub__(self, other: complexfloating[_NBit1, _NBit2], /) -> complexfloating[_NBit1 | _64Bit, _NBit2 | _64Bit]: ...
    @overload
    def __sub__(self, other: complex, /) -> float64 | complex128: ...
    @overload
    def __rsub__(self, other: _Float64_co, /) -> float64: ...
    @overload
    def __rsub__(self, other: complexfloating[_64Bit, _64Bit], /) -> complex128: ...
    @overload
    def __rsub__(self, other: complexfloating[_NBit1, _NBit2], /) -> complexfloating[_NBit1 | _64Bit, _NBit2 | _64Bit]: ...
    @overload
    def __rsub__(self, other: complex, /) -> float64 | complex128: ...

    @overload
    def __mul__(self, other: _Float64_co, /) -> float64: ...
    @overload
    def __mul__(self, other: complexfloating[_64Bit, _64Bit], /) -> complex128: ...
    @overload
    def __mul__(self, other: complexfloating[_NBit1, _NBit2], /) -> complexfloating[_NBit1 | _64Bit, _NBit2 | _64Bit]: ...
    @overload
    def __mul__(self, other: complex, /) -> float64 | complex128: ...
    @overload
    def __rmul__(self, other: _Float64_co, /) -> float64: ...
    @overload
    def __rmul__(self, other: complexfloating[_64Bit, _64Bit], /) -> complex128: ...
    @overload
    def __rmul__(self, other: complexfloating[_NBit1, _NBit2], /) -> complexfloating[_NBit1 | _64Bit, _NBit2 | _64Bit]: ...
    @overload
    def __rmul__(self, other: complex, /) -> float64 | complex128: ...

    @overload
    def __truediv__(self, other: _Float64_co, /) -> float64: ...
    @overload
    def __truediv__(self, other: complexfloating[_64Bit, _64Bit], /) -> complex128: ...
    @overload
    def __truediv__(self, other: complexfloating[_NBit1, _NBit2], /) -> complexfloating[_NBit1 | _64Bit, _NBit2 | _64Bit]: ...
    @overload
    def __truediv__(self, other: complex, /) -> float64 | complex128: ...
    @overload
    def __rtruediv__(self, other: _Float64_co, /) -> float64: ...
    @overload
    def __rtruediv__(self, other: complexfloating[_64Bit, _64Bit], /) -> complex128: ...
    @overload
    def __rtruediv__(self, other: complexfloating[_NBit1, _NBit2], /) -> complexfloating[_NBit1 | _64Bit, _NBit2 | _64Bit]: ...
    @overload
    def __rtruediv__(self, other: complex, /) -> float64 | complex128: ...

    @overload
    def __floordiv__(self, other: _Float64_co, /) -> float64: ...
    @overload
    def __floordiv__(self, other: complexfloating[_64Bit, _64Bit], /) -> complex128: ...
    @overload
    def __floordiv__(self, other: complexfloating[_NBit1, _NBit2], /) -> complexfloating[_NBit1 | _64Bit, _NBit2 | _64Bit]: ...
    @overload
    def __floordiv__(self, other: complex, /) -> float64 | complex128: ...
    @overload
    def __rfloordiv__(self, other: _Float64_co, /) -> float64: ...
    @overload
    def __rfloordiv__(self, other: complexfloating[_64Bit, _64Bit], /) -> complex128: ...
    @overload
    def __rfloordiv__(self, other: complexfloating[_NBit1, _NBit2], /) -> complexfloating[_NBit1 | _64Bit, _NBit2 | _64Bit]: ...
    @overload
    def __rfloordiv__(self, other: complex, /) -> float64 | complex128: ...

    @overload
    def __pow__(self, other: _Float64_co, /) -> float64: ...
    @overload
    def __pow__(self, other: complexfloating[_64Bit, _64Bit], /) -> complex128: ...
    @overload
    def __pow__(self, other: complexfloating[_NBit1, _NBit2], /) -> complexfloating[_NBit1 | _64Bit, _NBit2 | _64Bit]: ...
    @overload
    def __pow__(self, other: complex, /) -> float64 | complex128: ...
    @overload
    def __rpow__(self, other: _Float64_co, /) -> float64: ...
    @overload
    def __rpow__(self, other: complexfloating[_64Bit, _64Bit], /) -> complex128: ...
    @overload
    def __rpow__(self, other: complexfloating[_NBit1, _NBit2], /) -> complexfloating[_NBit1 | _64Bit, _NBit2 | _64Bit]: ...
    @overload
    def __rpow__(self, other: complex, /) -> float64 | complex128: ...

    def __mod__(self, other: _Float64_co, /) -> float64: ...  # type: ignore[override]
    def __rmod__(self, other: _Float64_co, /) -> float64: ...  # type: ignore[override]

    def __divmod__(self, other: _Float64_co, /) -> _2Tuple[float64]: ...  # type: ignore[override]
    def __rdivmod__(self, other: _Float64_co, /) -> _2Tuple[float64]: ...  # type: ignore[override]


half: TypeAlias = floating[_NBitHalf]
single: TypeAlias = floating[_NBitSingle]
double: TypeAlias = floating[_NBitDouble]
longdouble: TypeAlias = floating[_NBitLongDouble]

# The main reason for `complexfloating` having two typevars is cosmetic.
# It is used to clarify why `complex128`s precision is `_64Bit`, the latter
# describing the two 64 bit floats representing its real and imaginary component

class complexfloating(inexact[_NBit1, complex], Generic[_NBit1, _NBit2]):
    @overload
    def __init__(
        self,
        real: complex | SupportsComplex | SupportsFloat | SupportsIndex = ...,
        imag: complex | SupportsFloat | SupportsIndex = ...,
        /,
    ) -> None: ...
    @overload
    def __init__(self, real: _ConvertibleToComplex | None = ..., /) -> None: ...

    @property
    def real(self) -> floating[_NBit1]: ...  # type: ignore[override]
    @property
    def imag(self) -> floating[_NBit2]: ...  # type: ignore[override]

    # NOTE: `__complex__` is technically defined in the concrete subtypes
    def __complex__(self, /) -> complex: ...
    def __abs__(self, /) -> floating[_NBit1 | _NBit2]: ...  # type: ignore[override]
    @deprecated(
        "The Python built-in `round` is deprecated for complex scalars, and will raise a `TypeError` in a future release. "
        "Use `np.round` or `scalar.round` instead."
    )
    def __round__(self, /, ndigits: SupportsIndex | None = None) -> Self: ...

    @overload
    def __add__(self, other: _Complex64_co, /) -> complexfloating[_NBit1, _NBit2]: ...
    @overload
    def __add__(self, other: complex | float64 | complex128, /) -> complexfloating[_NBit1, _NBit2] | complex128: ...
    @overload
    def __add__(self, other: number[_NBit], /) -> complexfloating[_NBit1, _NBit2] | complexfloating[_NBit, _NBit]: ...
    @overload
    def __radd__(self, other: _Complex64_co, /) -> complexfloating[_NBit1, _NBit2]: ...
    @overload
    def __radd__(self, other: complex, /) -> complexfloating[_NBit1, _NBit2] | complex128: ...
    @overload
    def __radd__(self, other: number[_NBit], /) -> complexfloating[_NBit1, _NBit2] | complexfloating[_NBit, _NBit]: ...

    @overload
    def __sub__(self, other: _Complex64_co, /) -> complexfloating[_NBit1, _NBit2]: ...
    @overload
    def __sub__(self, other: complex | float64 | complex128, /) -> complexfloating[_NBit1, _NBit2] | complex128: ...
    @overload
    def __sub__(self, other: number[_NBit], /) -> complexfloating[_NBit1, _NBit2] | complexfloating[_NBit, _NBit]: ...
    @overload
    def __rsub__(self, other: _Complex64_co, /) -> complexfloating[_NBit1, _NBit2]: ...
    @overload
    def __rsub__(self, other: complex, /) -> complexfloating[_NBit1, _NBit2] | complex128: ...
    @overload
    def __rsub__(self, other: number[_NBit], /) -> complexfloating[_NBit1, _NBit2] | complexfloating[_NBit, _NBit]: ...

    @overload
    def __mul__(self, other: _Complex64_co, /) -> complexfloating[_NBit1, _NBit2]: ...
    @overload
    def __mul__(self, other: complex | float64 | complex128, /) -> complexfloating[_NBit1, _NBit2] | complex128: ...
    @overload
    def __mul__(self, other: number[_NBit], /) -> complexfloating[_NBit1, _NBit2] | complexfloating[_NBit, _NBit]: ...
    @overload
    def __rmul__(self, other: _Complex64_co, /) -> complexfloating[_NBit1, _NBit2]: ...
    @overload
    def __rmul__(self, other: complex, /) -> complexfloating[_NBit1, _NBit2] | complex128: ...
    @overload
    def __rmul__(self, other: number[_NBit], /) -> complexfloating[_NBit1, _NBit2] | complexfloating[_NBit, _NBit]: ...

    @overload
    def __truediv__(self, other: _Complex64_co, /) -> complexfloating[_NBit1, _NBit2]: ...
    @overload
    def __truediv__(self, other: complex | float64 | complex128, /) -> complexfloating[_NBit1, _NBit2] | complex128: ...
    @overload
    def __truediv__(self, other: number[_NBit], /) -> complexfloating[_NBit1, _NBit2] | complexfloating[_NBit, _NBit]: ...
    @overload
    def __rtruediv__(self, other: _Complex64_co, /) -> complexfloating[_NBit1, _NBit2]: ...
    @overload
    def __rtruediv__(self, other: complex, /) -> complexfloating[_NBit1, _NBit2] | complex128: ...
    @overload
    def __rtruediv__(self, other: number[_NBit], /) -> complexfloating[_NBit1, _NBit2] | complexfloating[_NBit, _NBit]: ...

    @overload
    def __pow__(self, other: _Complex64_co, /) -> complexfloating[_NBit1, _NBit2]: ...
    @overload
    def __pow__(self, other: complex | float64 | complex128, /) -> complexfloating[_NBit1, _NBit2] | complex128: ...
    @overload
    def __pow__(self, other: number[_NBit], /) -> complexfloating[_NBit1, _NBit2] | complexfloating[_NBit, _NBit]: ...
    @overload
    def __rpow__(self, other: _Complex64_co, /) -> complexfloating[_NBit1, _NBit2]: ...
    @overload
    def __rpow__(self, other: complex, /) -> complexfloating[_NBit1, _NBit2] | complex128: ...
    @overload
    def __rpow__(self, other: number[_NBit], /) -> complexfloating[_NBit1, _NBit2] | complexfloating[_NBit, _NBit]: ...

complex64: TypeAlias = complexfloating[_32Bit, _32Bit]

class complex128(complexfloating[_64Bit, _64Bit], complex):  # type: ignore[misc]
    @overload
    def __new__(
        cls,
        real: complex | SupportsComplex | SupportsFloat | SupportsIndex = ...,
        imag: complex | SupportsFloat | SupportsIndex = ...,
        /,
    ) -> Self: ...
    @overload
    def __new__(cls, real: _ConvertibleToComplex | None = ..., /) -> Self: ...

    #
    @property
    def itemsize(self) -> L[16]: ...
    @property
    def nbytes(self) -> L[16]: ...

    # overrides for `floating` and `builtins.float` compatibility
    @property
    def real(self) -> float64: ...
    @property
    def imag(self) -> float64: ...
    def conjugate(self) -> Self: ...
    def __abs__(self) -> float64: ...  # type: ignore[override]
    def __getnewargs__(self, /) -> tuple[float, float]: ...

    # complex128-specific operator overrides
    @overload
    def __add__(self, other: _Complex128_co, /) -> complex128: ...
    @overload
    def __add__(self, other: complexfloating[_NBit1, _NBit2], /) -> complexfloating[_NBit1 | _64Bit, _NBit2 | _64Bit]: ...
    def __radd__(self, other: _Complex128_co, /) -> complex128: ...

    @overload
    def __sub__(self, other: _Complex128_co, /) -> complex128: ...
    @overload
    def __sub__(self, other: complexfloating[_NBit1, _NBit2], /) -> complexfloating[_NBit1 | _64Bit, _NBit2 | _64Bit]: ...
    def __rsub__(self, other: _Complex128_co, /) -> complex128: ...

    @overload
    def __mul__(self, other: _Complex128_co, /) -> complex128: ...
    @overload
    def __mul__(self, other: complexfloating[_NBit1, _NBit2], /) -> complexfloating[_NBit1 | _64Bit, _NBit2 | _64Bit]: ...
    def __rmul__(self, other: _Complex128_co, /) -> complex128: ...

    @overload
    def __truediv__(self, other: _Complex128_co, /) -> complex128: ...
    @overload
    def __truediv__(self, other: complexfloating[_NBit1, _NBit2], /) -> complexfloating[_NBit1 | _64Bit, _NBit2 | _64Bit]: ...
    def __rtruediv__(self, other: _Complex128_co, /) -> complex128: ...

    @overload
    def __pow__(self, other: _Complex128_co, /) -> complex128: ...
    @overload
    def __pow__(self, other: complexfloating[_NBit1, _NBit2], /) -> complexfloating[_NBit1 | _64Bit, _NBit2 | _64Bit]: ...
    def __rpow__(self, other: _Complex128_co, /) -> complex128: ...

csingle: TypeAlias = complexfloating[_NBitSingle, _NBitSingle]
cdouble: TypeAlias = complexfloating[_NBitDouble, _NBitDouble]
clongdouble: TypeAlias = complexfloating[_NBitLongDouble, _NBitLongDouble]

class timedelta64(_IntegralMixin, generic[_TD64ItemT_co], Generic[_TD64ItemT_co]):
    @property
    def itemsize(self) -> L[8]: ...
    @property
    def nbytes(self) -> L[8]: ...

    @overload
    def __init__(self, value: _TD64ItemT_co | timedelta64[_TD64ItemT_co], /) -> None: ...
    @overload
    def __init__(self: timedelta64[L[0]], /) -> None: ...
    @overload
    def __init__(self: timedelta64[None], value: _NaTValue | None, format: _TimeUnitSpec, /) -> None: ...
    @overload
    def __init__(self: timedelta64[L[0]], value: L[0], format: _TimeUnitSpec[_IntTD64Unit] = ..., /) -> None: ...
    @overload
    def __init__(self: timedelta64[int], value: _IntLike_co, format: _TimeUnitSpec[_IntTD64Unit] = ..., /) -> None: ...
    @overload
    def __init__(self: timedelta64[int], value: dt.timedelta, format: _TimeUnitSpec[_IntTimeUnit], /) -> None: ...
    @overload
    def __init__(
        self: timedelta64[dt.timedelta],
        value: dt.timedelta | _IntLike_co,
        format: _TimeUnitSpec[_NativeTD64Unit] = ...,
        /,
    ) -> None: ...
    @overload
    def __init__(self, value: _ConvertibleToTD64, format: _TimeUnitSpec = ..., /) -> None: ...

    # inherited at runtime from `signedinteger`
    def __class_getitem__(cls, type_arg: type | object, /) -> GenericAlias: ...

    # NOTE: Only a limited number of units support conversion
    # to builtin scalar types: `Y`, `M`, `ns`, `ps`, `fs`, `as`
    def __int__(self: timedelta64[int], /) -> int: ...
    def __float__(self: timedelta64[int], /) -> float: ...

    def __neg__(self, /) -> Self: ...
    def __pos__(self, /) -> Self: ...
    def __abs__(self, /) -> Self: ...

    @overload
    def __add__(self: timedelta64[None], x: _TD64Like_co, /) -> timedelta64[None]: ...
    @overload
    def __add__(self: timedelta64[int], x: timedelta64[int | dt.timedelta], /) -> timedelta64[int]: ...
    @overload
    def __add__(self: timedelta64[int], x: timedelta64, /) -> timedelta64[int | None]: ...
    @overload
    def __add__(self: timedelta64[dt.timedelta], x: _AnyDateOrTime, /) -> _AnyDateOrTime: ...
    @overload
    def __add__(self: timedelta64[_AnyTD64Item], x: timedelta64[_AnyTD64Item] | _IntLike_co, /) -> timedelta64[_AnyTD64Item]: ...
    @overload
    def __add__(self, x: timedelta64[None], /) -> timedelta64[None]: ...
    __radd__ = __add__

    @overload
    def __mul__(self: timedelta64[_AnyTD64Item], x: int | np.integer[Any] | np.bool, /) -> timedelta64[_AnyTD64Item]: ...
    @overload
    def __mul__(self: timedelta64[_AnyTD64Item], x: float | np.floating[Any], /) -> timedelta64[_AnyTD64Item | None]: ...
    @overload
    def __mul__(self, x: float | np.floating[Any] | np.integer[Any] | np.bool, /) -> timedelta64: ...
    __rmul__ = __mul__

    @overload
    def __mod__(self, x: timedelta64[None | L[0]], /) -> timedelta64[None]: ...
    @overload
    def __mod__(self: timedelta64[None], x: timedelta64, /) -> timedelta64[None]: ...
    @overload
    def __mod__(self: timedelta64[int], x: timedelta64[int | dt.timedelta], /) -> timedelta64[int | None]: ...
    @overload
    def __mod__(self: timedelta64[dt.timedelta], x: timedelta64[_AnyTD64Item], /) -> timedelta64[_AnyTD64Item | None]: ...
    @overload
    def __mod__(self: timedelta64[dt.timedelta], x: dt.timedelta, /) -> dt.timedelta: ...
    @overload
    def __mod__(self, x: timedelta64[int], /) -> timedelta64[int | None]: ...
    @overload
    def __mod__(self, x: timedelta64, /) -> timedelta64: ...

    # the L[0] makes __mod__ non-commutative, which the first two overloads reflect
    @overload
    def __rmod__(self, x: timedelta64[None], /) -> timedelta64[None]: ...
    @overload
    def __rmod__(self: timedelta64[None | L[0]], x: timedelta64, /) -> timedelta64[None]: ...
    @overload
    def __rmod__(self: timedelta64[int], x: timedelta64[int | dt.timedelta], /) -> timedelta64[int | None]: ...
    @overload
    def __rmod__(self: timedelta64[dt.timedelta], x: timedelta64[_AnyTD64Item], /) -> timedelta64[_AnyTD64Item | None]: ...
    @overload
    def __rmod__(self: timedelta64[dt.timedelta], x: dt.timedelta, /) -> dt.timedelta: ...
    @overload
    def __rmod__(self, x: timedelta64[int], /) -> timedelta64[int | None]: ...
    @overload
    def __rmod__(self, x: timedelta64, /) -> timedelta64: ...

    # keep in sync with __mod__
    @overload
    def __divmod__(self, x: timedelta64[None | L[0]], /) -> tuple[int64, timedelta64[None]]: ...
    @overload
    def __divmod__(self: timedelta64[None], x: timedelta64, /) -> tuple[int64, timedelta64[None]]: ...
    @overload
    def __divmod__(self: timedelta64[int], x: timedelta64[int | dt.timedelta], /) -> tuple[int64, timedelta64[int | None]]: ...
    @overload
    def __divmod__(self: timedelta64[dt.timedelta], x: timedelta64[_AnyTD64Item], /) -> tuple[int64, timedelta64[_AnyTD64Item | None]]: ...
    @overload
    def __divmod__(self: timedelta64[dt.timedelta], x: dt.timedelta, /) -> tuple[int, dt.timedelta]: ...
    @overload
    def __divmod__(self, x: timedelta64[int], /) -> tuple[int64, timedelta64[int | None]]: ...
    @overload
    def __divmod__(self, x: timedelta64, /) -> tuple[int64, timedelta64]: ...

    # keep in sync with __rmod__
    @overload
    def __rdivmod__(self, x: timedelta64[None], /) -> tuple[int64, timedelta64[None]]: ...
    @overload
    def __rdivmod__(self: timedelta64[None | L[0]], x: timedelta64, /) -> tuple[int64, timedelta64[None]]: ...
    @overload
    def __rdivmod__(self: timedelta64[int], x: timedelta64[int | dt.timedelta], /) -> tuple[int64, timedelta64[int | None]]: ...
    @overload
    def __rdivmod__(self: timedelta64[dt.timedelta], x: timedelta64[_AnyTD64Item], /) -> tuple[int64, timedelta64[_AnyTD64Item | None]]: ...
    @overload
    def __rdivmod__(self: timedelta64[dt.timedelta], x: dt.timedelta, /) -> tuple[int, dt.timedelta]: ...
    @overload
    def __rdivmod__(self, x: timedelta64[int], /) -> tuple[int64, timedelta64[int | None]]: ...
    @overload
    def __rdivmod__(self, x: timedelta64, /) -> tuple[int64, timedelta64]: ...

    @overload
    def __sub__(self: timedelta64[None], b: _TD64Like_co, /) -> timedelta64[None]: ...
    @overload
    def __sub__(self: timedelta64[int], b: timedelta64[int | dt.timedelta], /) -> timedelta64[int]: ...
    @overload
    def __sub__(self: timedelta64[int], b: timedelta64, /) -> timedelta64[int | None]: ...
    @overload
    def __sub__(self: timedelta64[dt.timedelta], b: dt.timedelta, /) -> dt.timedelta: ...
    @overload
    def __sub__(self: timedelta64[_AnyTD64Item], b: timedelta64[_AnyTD64Item] | _IntLike_co, /) -> timedelta64[_AnyTD64Item]: ...
    @overload
    def __sub__(self, b: timedelta64[None], /) -> timedelta64[None]: ...

    @overload
    def __rsub__(self: timedelta64[None], a: _TD64Like_co, /) -> timedelta64[None]: ...
    @overload
    def __rsub__(self: timedelta64[dt.timedelta], a: _AnyDateOrTime, /) -> _AnyDateOrTime: ...
    @overload
    def __rsub__(self: timedelta64[dt.timedelta], a: timedelta64[_AnyTD64Item], /) -> timedelta64[_AnyTD64Item]: ...
    @overload
    def __rsub__(self: timedelta64[_AnyTD64Item], a: timedelta64[_AnyTD64Item] | _IntLike_co, /) -> timedelta64[_AnyTD64Item]: ...
    @overload
    def __rsub__(self, a: timedelta64[None], /) -> timedelta64[None]: ...
    @overload
    def __rsub__(self, a: datetime64[None], /) -> datetime64[None]: ...

    @overload
    def __truediv__(self: timedelta64[dt.timedelta], b: dt.timedelta, /) -> float: ...
    @overload
    def __truediv__(self, b: timedelta64, /) -> float64: ...
    @overload
    def __truediv__(self: timedelta64[_AnyTD64Item], b: int | integer, /) -> timedelta64[_AnyTD64Item]: ...
    @overload
    def __truediv__(self: timedelta64[_AnyTD64Item], b: float | floating, /) -> timedelta64[_AnyTD64Item | None]: ...
    @overload
    def __truediv__(self, b: float | floating | integer, /) -> timedelta64: ...
    @overload
    def __rtruediv__(self: timedelta64[dt.timedelta], a: dt.timedelta, /) -> float: ...
    @overload
    def __rtruediv__(self, a: timedelta64, /) -> float64: ...

    @overload
    def __floordiv__(self: timedelta64[dt.timedelta], b: dt.timedelta, /) -> int: ...
    @overload
    def __floordiv__(self, b: timedelta64, /) -> int64: ...
    @overload
    def __floordiv__(self: timedelta64[_AnyTD64Item], b: int | integer, /) -> timedelta64[_AnyTD64Item]: ...
    @overload
    def __floordiv__(self: timedelta64[_AnyTD64Item], b: float | floating, /) -> timedelta64[_AnyTD64Item | None]: ...
    @overload
    def __rfloordiv__(self: timedelta64[dt.timedelta], a: dt.timedelta, /) -> int: ...
    @overload
    def __rfloordiv__(self, a: timedelta64, /) -> int64: ...

    __lt__: _ComparisonOpLT[_TD64Like_co, _ArrayLikeTD64_co]
    __le__: _ComparisonOpLE[_TD64Like_co, _ArrayLikeTD64_co]
    __gt__: _ComparisonOpGT[_TD64Like_co, _ArrayLikeTD64_co]
    __ge__: _ComparisonOpGE[_TD64Like_co, _ArrayLikeTD64_co]

class datetime64(_RealMixin, generic[_DT64ItemT_co], Generic[_DT64ItemT_co]):
    @property
    def itemsize(self) -> L[8]: ...
    @property
    def nbytes(self) -> L[8]: ...

    @overload
    def __init__(self, value: datetime64[_DT64ItemT_co], /) -> None: ...
    @overload
    def __init__(self: datetime64[_AnyDT64Arg], value: _AnyDT64Arg, /) -> None: ...
    @overload
    def __init__(self: datetime64[None], value: _NaTValue | None = ..., format: _TimeUnitSpec = ..., /) -> None: ...
    @overload
    def __init__(self: datetime64[dt.datetime], value: _DT64Now, format: _TimeUnitSpec[_NativeTimeUnit] = ..., /) -> None: ...
    @overload
    def __init__(self: datetime64[dt.date], value: _DT64Date, format: _TimeUnitSpec[_DateUnit] = ..., /) -> None: ...
    @overload
    def __init__(self: datetime64[int], value: int | bytes | str | dt.date, format: _TimeUnitSpec[_IntTimeUnit], /) -> None: ...
    @overload
    def __init__(
        self: datetime64[dt.datetime], value: int | bytes | str | dt.date, format: _TimeUnitSpec[_NativeTimeUnit], /
    ) -> None: ...
    @overload
    def __init__(self: datetime64[dt.date], value: int | bytes | str | dt.date, format: _TimeUnitSpec[_DateUnit], /) -> None: ...
    @overload
    def __init__(self, value: bytes | str | dt.date | None, format: _TimeUnitSpec = ..., /) -> None: ...

    @overload
    def __add__(self: datetime64[_AnyDT64Item], x: int | integer[Any] | np.bool, /) -> datetime64[_AnyDT64Item]: ...
    @overload
    def __add__(self: datetime64[None], x: _TD64Like_co, /) -> datetime64[None]: ...
    @overload
    def __add__(self: datetime64[int], x: timedelta64[int | dt.timedelta], /) -> datetime64[int]: ...
    @overload
    def __add__(self: datetime64[dt.datetime], x: timedelta64[dt.timedelta], /) -> datetime64[dt.datetime]: ...
    @overload
    def __add__(self: datetime64[dt.date], x: timedelta64[dt.timedelta], /) -> datetime64[dt.date]: ...
    @overload
    def __add__(self: datetime64[dt.date], x: timedelta64[int], /) -> datetime64[int]: ...
    @overload
    def __add__(self, x: datetime64[None], /) -> datetime64[None]: ...
    @overload
    def __add__(self, x: _TD64Like_co, /) -> datetime64: ...
    __radd__ = __add__

    @overload
    def __sub__(self: datetime64[_AnyDT64Item], x: int | integer[Any] | np.bool, /) -> datetime64[_AnyDT64Item]: ...
    @overload
    def __sub__(self: datetime64[_AnyDate], x: _AnyDate, /) -> dt.timedelta: ...
    @overload
    def __sub__(self: datetime64[None], x: timedelta64, /) -> datetime64[None]: ...
    @overload
    def __sub__(self: datetime64[None], x: datetime64, /) -> timedelta64[None]: ...
    @overload
    def __sub__(self: datetime64[int], x: timedelta64, /) -> datetime64[int]: ...
    @overload
    def __sub__(self: datetime64[int], x: datetime64, /) -> timedelta64[int]: ...
    @overload
    def __sub__(self: datetime64[dt.datetime], x: timedelta64[int], /) -> datetime64[int]: ...
    @overload
    def __sub__(self: datetime64[dt.datetime], x: timedelta64[dt.timedelta], /) -> datetime64[dt.datetime]: ...
    @overload
    def __sub__(self: datetime64[dt.datetime], x: datetime64[int], /) -> timedelta64[int]: ...
    @overload
    def __sub__(self: datetime64[dt.date], x: timedelta64[int], /) -> datetime64[dt.date | int]: ...
    @overload
    def __sub__(self: datetime64[dt.date], x: timedelta64[dt.timedelta], /) -> datetime64[dt.date]: ...
    @overload
    def __sub__(self: datetime64[dt.date], x: datetime64[dt.date], /) -> timedelta64[dt.timedelta]: ...
    @overload
    def __sub__(self, x: timedelta64[None], /) -> datetime64[None]: ...
    @overload
    def __sub__(self, x: datetime64[None], /) -> timedelta64[None]: ...
    @overload
    def __sub__(self, x: _TD64Like_co, /) -> datetime64: ...
    @overload
    def __sub__(self, x: datetime64, /) -> timedelta64: ...

    @overload
    def __rsub__(self: datetime64[_AnyDT64Item], x: int | integer[Any] | np.bool, /) -> datetime64[_AnyDT64Item]: ...
    @overload
    def __rsub__(self: datetime64[_AnyDate], x: _AnyDate, /) -> dt.timedelta: ...
    @overload
    def __rsub__(self: datetime64[None], x: datetime64, /) -> timedelta64[None]: ...
    @overload
    def __rsub__(self: datetime64[int], x: datetime64, /) -> timedelta64[int]: ...
    @overload
    def __rsub__(self: datetime64[dt.datetime], x: datetime64[int], /) -> timedelta64[int]: ...
    @overload
    def __rsub__(self: datetime64[dt.datetime], x: datetime64[dt.date], /) -> timedelta64[dt.timedelta]: ...
    @overload
    def __rsub__(self, x: datetime64[None], /) -> timedelta64[None]: ...
    @overload
    def __rsub__(self, x: datetime64, /) -> timedelta64: ...

    __lt__: _ComparisonOpLT[datetime64, _ArrayLikeDT64_co]
    __le__: _ComparisonOpLE[datetime64, _ArrayLikeDT64_co]
    __gt__: _ComparisonOpGT[datetime64, _ArrayLikeDT64_co]
    __ge__: _ComparisonOpGE[datetime64, _ArrayLikeDT64_co]

class flexible(_RealMixin, generic[_FlexibleItemT_co], Generic[_FlexibleItemT_co]): ...

class void(flexible[bytes | tuple[Any, ...]]):
    @overload
    def __init__(self, value: _IntLike_co | bytes, /, dtype: None = None) -> None: ...
    @overload
    def __init__(self, value: Any, /, dtype: _DTypeLikeVoid) -> None: ...

    @overload
    def __getitem__(self, key: str | SupportsIndex, /) -> Any: ...
    @overload
    def __getitem__(self, key: list[str], /) -> void: ...
    def __setitem__(self, key: str | list[str] | SupportsIndex, value: ArrayLike, /) -> None: ...

    def setfield(self, val: ArrayLike, dtype: DTypeLike, offset: int = ...) -> None: ...

class character(flexible[_CharacterItemT_co], Generic[_CharacterItemT_co]):
    @abstractmethod
    def __init__(self, value: _CharacterItemT_co = ..., /) -> None: ...

# NOTE: Most `np.bytes_` / `np.str_` methods return their builtin `bytes` / `str` counterpart

class bytes_(character[bytes], bytes):
    @overload
    def __new__(cls, o: object = ..., /) -> Self: ...
    @overload
    def __new__(cls, s: str, /, encoding: str, errors: str = ...) -> Self: ...

    #
    @overload
    def __init__(self, o: object = ..., /) -> None: ...
    @overload
    def __init__(self, s: str, /, encoding: str, errors: str = ...) -> None: ...

    #
    def __bytes__(self, /) -> bytes: ...

class str_(character[str], str):
    @overload
    def __new__(cls, value: object = ..., /) -> Self: ...
    @overload
    def __new__(cls, value: bytes, /, encoding: str = ..., errors: str = ...) -> Self: ...

    #
    @overload
    def __init__(self, value: object = ..., /) -> None: ...
    @overload
    def __init__(self, value: bytes, /, encoding: str = ..., errors: str = ...) -> None: ...

# See `numpy._typing._ufunc` for more concrete nin-/nout-specific stubs
@final
class ufunc:
    @property
    def __name__(self) -> LiteralString: ...
    @property
    def __qualname__(self) -> LiteralString: ...
    @property
    def __doc__(self) -> str: ...
    @property
    def nin(self) -> int: ...
    @property
    def nout(self) -> int: ...
    @property
    def nargs(self) -> int: ...
    @property
    def ntypes(self) -> int: ...
    @property
    def types(self) -> list[LiteralString]: ...
    # Broad return type because it has to encompass things like
    #
    # >>> np.logical_and.identity is True
    # True
    # >>> np.add.identity is 0
    # True
    # >>> np.sin.identity is None
    # True
    #
    # and any user-defined ufuncs.
    @property
    def identity(self) -> Any: ...
    # This is None for ufuncs and a string for gufuncs.
    @property
    def signature(self) -> None | LiteralString: ...

    def __call__(self, *args: Any, **kwargs: Any) -> Any: ...
    # The next four methods will always exist, but they will just
    # raise a ValueError ufuncs with that don't accept two input
    # arguments and return one output argument. Because of that we
    # can't type them very precisely.
    def reduce(self, /, *args: Any, **kwargs: Any) -> Any: ...
    def accumulate(self, /, *args: Any, **kwargs: Any) -> NDArray[Any]: ...
    def reduceat(self, /, *args: Any, **kwargs: Any) -> NDArray[Any]: ...
    def outer(self, *args: Any, **kwargs: Any) -> Any: ...
    # Similarly at won't be defined for ufuncs that return multiple
    # outputs, so we can't type it very precisely.
    def at(self, /, *args: Any, **kwargs: Any) -> None: ...

    #
    def resolve_dtypes(
        self,
        /,
        dtypes: tuple[dtype[Any] | type | None, ...],
        *,
        signature: tuple[dtype[Any] | None, ...] | None = None,
        casting: _CastingKind | None = None,
        reduction: builtins.bool = False,
    ) -> tuple[dtype[Any], ...]: ...

# Parameters: `__name__`, `ntypes` and `identity`
absolute: _UFunc_Nin1_Nout1[L['absolute'], L[20], None]
add: _UFunc_Nin2_Nout1[L['add'], L[22], L[0]]
arccos: _UFunc_Nin1_Nout1[L['arccos'], L[8], None]
arccosh: _UFunc_Nin1_Nout1[L['arccosh'], L[8], None]
arcsin: _UFunc_Nin1_Nout1[L['arcsin'], L[8], None]
arcsinh: _UFunc_Nin1_Nout1[L['arcsinh'], L[8], None]
arctan2: _UFunc_Nin2_Nout1[L['arctan2'], L[5], None]
arctan: _UFunc_Nin1_Nout1[L['arctan'], L[8], None]
arctanh: _UFunc_Nin1_Nout1[L['arctanh'], L[8], None]
bitwise_and: _UFunc_Nin2_Nout1[L['bitwise_and'], L[12], L[-1]]
bitwise_count: _UFunc_Nin1_Nout1[L['bitwise_count'], L[11], None]
bitwise_not: _UFunc_Nin1_Nout1[L['invert'], L[12], None]
bitwise_or: _UFunc_Nin2_Nout1[L['bitwise_or'], L[12], L[0]]
bitwise_xor: _UFunc_Nin2_Nout1[L['bitwise_xor'], L[12], L[0]]
cbrt: _UFunc_Nin1_Nout1[L['cbrt'], L[5], None]
ceil: _UFunc_Nin1_Nout1[L['ceil'], L[7], None]
conj: _UFunc_Nin1_Nout1[L['conjugate'], L[18], None]
conjugate: _UFunc_Nin1_Nout1[L['conjugate'], L[18], None]
copysign: _UFunc_Nin2_Nout1[L['copysign'], L[4], None]
cos: _UFunc_Nin1_Nout1[L['cos'], L[9], None]
cosh: _UFunc_Nin1_Nout1[L['cosh'], L[8], None]
deg2rad: _UFunc_Nin1_Nout1[L['deg2rad'], L[5], None]
degrees: _UFunc_Nin1_Nout1[L['degrees'], L[5], None]
divide: _UFunc_Nin2_Nout1[L['true_divide'], L[11], None]
divmod: _UFunc_Nin2_Nout2[L['divmod'], L[15], None]
equal: _UFunc_Nin2_Nout1[L['equal'], L[23], None]
exp2: _UFunc_Nin1_Nout1[L['exp2'], L[8], None]
exp: _UFunc_Nin1_Nout1[L['exp'], L[10], None]
expm1: _UFunc_Nin1_Nout1[L['expm1'], L[8], None]
fabs: _UFunc_Nin1_Nout1[L['fabs'], L[5], None]
float_power: _UFunc_Nin2_Nout1[L['float_power'], L[4], None]
floor: _UFunc_Nin1_Nout1[L['floor'], L[7], None]
floor_divide: _UFunc_Nin2_Nout1[L['floor_divide'], L[21], None]
fmax: _UFunc_Nin2_Nout1[L['fmax'], L[21], None]
fmin: _UFunc_Nin2_Nout1[L['fmin'], L[21], None]
fmod: _UFunc_Nin2_Nout1[L['fmod'], L[15], None]
frexp: _UFunc_Nin1_Nout2[L['frexp'], L[4], None]
gcd: _UFunc_Nin2_Nout1[L['gcd'], L[11], L[0]]
greater: _UFunc_Nin2_Nout1[L['greater'], L[23], None]
greater_equal: _UFunc_Nin2_Nout1[L['greater_equal'], L[23], None]
heaviside: _UFunc_Nin2_Nout1[L['heaviside'], L[4], None]
hypot: _UFunc_Nin2_Nout1[L['hypot'], L[5], L[0]]
invert: _UFunc_Nin1_Nout1[L['invert'], L[12], None]
isfinite: _UFunc_Nin1_Nout1[L['isfinite'], L[20], None]
isinf: _UFunc_Nin1_Nout1[L['isinf'], L[20], None]
isnan: _UFunc_Nin1_Nout1[L['isnan'], L[20], None]
isnat: _UFunc_Nin1_Nout1[L['isnat'], L[2], None]
lcm: _UFunc_Nin2_Nout1[L['lcm'], L[11], None]
ldexp: _UFunc_Nin2_Nout1[L['ldexp'], L[8], None]
left_shift: _UFunc_Nin2_Nout1[L['left_shift'], L[11], None]
less: _UFunc_Nin2_Nout1[L['less'], L[23], None]
less_equal: _UFunc_Nin2_Nout1[L['less_equal'], L[23], None]
log10: _UFunc_Nin1_Nout1[L['log10'], L[8], None]
log1p: _UFunc_Nin1_Nout1[L['log1p'], L[8], None]
log2: _UFunc_Nin1_Nout1[L['log2'], L[8], None]
log: _UFunc_Nin1_Nout1[L['log'], L[10], None]
logaddexp2: _UFunc_Nin2_Nout1[L['logaddexp2'], L[4], float]
logaddexp: _UFunc_Nin2_Nout1[L['logaddexp'], L[4], float]
logical_and: _UFunc_Nin2_Nout1[L['logical_and'], L[20], L[True]]
logical_not: _UFunc_Nin1_Nout1[L['logical_not'], L[20], None]
logical_or: _UFunc_Nin2_Nout1[L['logical_or'], L[20], L[False]]
logical_xor: _UFunc_Nin2_Nout1[L['logical_xor'], L[19], L[False]]
matmul: _GUFunc_Nin2_Nout1[L['matmul'], L[19], None, L["(n?,k),(k,m?)->(n?,m?)"]]
matvec: _GUFunc_Nin2_Nout1[L['matvec'], L[19], None, L["(m,n),(n)->(m)"]]
maximum: _UFunc_Nin2_Nout1[L['maximum'], L[21], None]
minimum: _UFunc_Nin2_Nout1[L['minimum'], L[21], None]
mod: _UFunc_Nin2_Nout1[L['remainder'], L[16], None]
modf: _UFunc_Nin1_Nout2[L['modf'], L[4], None]
multiply: _UFunc_Nin2_Nout1[L['multiply'], L[23], L[1]]
negative: _UFunc_Nin1_Nout1[L['negative'], L[19], None]
nextafter: _UFunc_Nin2_Nout1[L['nextafter'], L[4], None]
not_equal: _UFunc_Nin2_Nout1[L['not_equal'], L[23], None]
positive: _UFunc_Nin1_Nout1[L['positive'], L[19], None]
power: _UFunc_Nin2_Nout1[L['power'], L[18], None]
rad2deg: _UFunc_Nin1_Nout1[L['rad2deg'], L[5], None]
radians: _UFunc_Nin1_Nout1[L['radians'], L[5], None]
reciprocal: _UFunc_Nin1_Nout1[L['reciprocal'], L[18], None]
remainder: _UFunc_Nin2_Nout1[L['remainder'], L[16], None]
right_shift: _UFunc_Nin2_Nout1[L['right_shift'], L[11], None]
rint: _UFunc_Nin1_Nout1[L['rint'], L[10], None]
sign: _UFunc_Nin1_Nout1[L['sign'], L[19], None]
signbit: _UFunc_Nin1_Nout1[L['signbit'], L[4], None]
sin: _UFunc_Nin1_Nout1[L['sin'], L[9], None]
sinh: _UFunc_Nin1_Nout1[L['sinh'], L[8], None]
spacing: _UFunc_Nin1_Nout1[L['spacing'], L[4], None]
sqrt: _UFunc_Nin1_Nout1[L['sqrt'], L[10], None]
square: _UFunc_Nin1_Nout1[L['square'], L[18], None]
subtract: _UFunc_Nin2_Nout1[L['subtract'], L[21], None]
tan: _UFunc_Nin1_Nout1[L['tan'], L[8], None]
tanh: _UFunc_Nin1_Nout1[L['tanh'], L[8], None]
true_divide: _UFunc_Nin2_Nout1[L['true_divide'], L[11], None]
trunc: _UFunc_Nin1_Nout1[L['trunc'], L[7], None]
vecdot: _GUFunc_Nin2_Nout1[L['vecdot'], L[19], None, L["(n),(n)->()"]]
vecmat: _GUFunc_Nin2_Nout1[L['vecmat'], L[19], None, L["(n),(n,m)->(m)"]]

abs = absolute
acos = arccos
acosh = arccosh
asin = arcsin
asinh = arcsinh
atan = arctan
atanh = arctanh
atan2 = arctan2
concat = concatenate
bitwise_left_shift = left_shift
bitwise_invert = invert
bitwise_right_shift = right_shift
permute_dims = transpose
pow = power

class errstate:
    def __init__(
        self,
        *,
        call: _ErrCall = ...,
        all: None | _ErrKind = ...,
        divide: None | _ErrKind = ...,
        over: None | _ErrKind = ...,
        under: None | _ErrKind = ...,
        invalid: None | _ErrKind = ...,
    ) -> None: ...
    def __enter__(self) -> None: ...
    def __exit__(
        self,
        exc_type: None | type[BaseException],
        exc_value: None | BaseException,
        traceback: None | TracebackType,
        /,
    ) -> None: ...
    def __call__(self, func: _CallableT) -> _CallableT: ...

# TODO: The type of each `__next__` and `iters` return-type depends
# on the length and dtype of `args`; we can't describe this behavior yet
# as we lack variadics (PEP 646).
@final
class broadcast:
    def __new__(cls, *args: ArrayLike) -> broadcast: ...
    @property
    def index(self) -> int: ...
    @property
    def iters(self) -> tuple[flatiter[Any], ...]: ...
    @property
    def nd(self) -> int: ...
    @property
    def ndim(self) -> int: ...
    @property
    def numiter(self) -> int: ...
    @property
    def shape(self) -> _Shape: ...
    @property
    def size(self) -> int: ...
    def __next__(self) -> tuple[Any, ...]: ...
    def __iter__(self) -> Self: ...
    def reset(self) -> None: ...

@final
class busdaycalendar:
    def __new__(
        cls,
        weekmask: ArrayLike = ...,
        holidays: ArrayLike | dt.date | _NestedSequence[dt.date] = ...,
    ) -> busdaycalendar: ...
    @property
    def weekmask(self) -> NDArray[np.bool]: ...
    @property
    def holidays(self) -> NDArray[datetime64]: ...

class finfo(Generic[_FloatingT_co]):
    dtype: Final[dtype[_FloatingT_co]]
    bits: Final[int]
    eps: Final[_FloatingT_co]
    epsneg: Final[_FloatingT_co]
    iexp: Final[int]
    machep: Final[int]
    max: Final[_FloatingT_co]
    maxexp: Final[int]
    min: Final[_FloatingT_co]
    minexp: Final[int]
    negep: Final[int]
    nexp: Final[int]
    nmant: Final[int]
    precision: Final[int]
    resolution: Final[_FloatingT_co]
    smallest_subnormal: Final[_FloatingT_co]
    @property
    def smallest_normal(self) -> _FloatingT_co: ...
    @property
    def tiny(self) -> _FloatingT_co: ...
    @overload
    def __new__(
        cls, dtype: inexact[_NBit1] | _DTypeLike[inexact[_NBit1]]
    ) -> finfo[floating[_NBit1]]: ...
    @overload
    def __new__(
        cls, dtype: complex | float | type[complex] | type[float]
    ) -> finfo[float64]: ...
    @overload
    def __new__(
        cls, dtype: str
    ) -> finfo[floating[Any]]: ...


class iinfo(Generic[_IntegerT_co]):
    dtype: Final[dtype[_IntegerT_co]]
    kind: Final[LiteralString]
    bits: Final[int]
    key: Final[LiteralString]
    @property
    def min(self) -> int: ...
    @property
    def max(self) -> int: ...

    @overload
    def __new__(
        cls, dtype: _IntegerT_co | _DTypeLike[_IntegerT_co]
    ) -> iinfo[_IntegerT_co]: ...
    @overload
    def __new__(cls, dtype: int | type[int]) -> iinfo[int_]: ...
    @overload
    def __new__(cls, dtype: str) -> iinfo[Any]: ...

@final
class nditer:
    def __new__(
        cls,
        op: ArrayLike | Sequence[ArrayLike | None],
        flags: None | Sequence[_NDIterFlagsKind] = ...,
        op_flags: None | Sequence[Sequence[_NDIterFlagsOp]] = ...,
        op_dtypes: DTypeLike | Sequence[DTypeLike] = ...,
        order: _OrderKACF = ...,
        casting: _CastingKind = ...,
        op_axes: None | Sequence[Sequence[SupportsIndex]] = ...,
        itershape: None | _ShapeLike = ...,
        buffersize: SupportsIndex = ...,
    ) -> nditer: ...
    def __enter__(self) -> nditer: ...
    def __exit__(
        self,
        exc_type: None | type[BaseException],
        exc_value: None | BaseException,
        traceback: None | TracebackType,
    ) -> None: ...
    def __iter__(self) -> nditer: ...
    def __next__(self) -> tuple[NDArray[Any], ...]: ...
    def __len__(self) -> int: ...
    def __copy__(self) -> nditer: ...
    @overload
    def __getitem__(self, index: SupportsIndex) -> NDArray[Any]: ...
    @overload
    def __getitem__(self, index: slice) -> tuple[NDArray[Any], ...]: ...
    def __setitem__(self, index: slice | SupportsIndex, value: ArrayLike) -> None: ...
    def close(self) -> None: ...
    def copy(self) -> nditer: ...
    def debug_print(self) -> None: ...
    def enable_external_loop(self) -> None: ...
    def iternext(self) -> builtins.bool: ...
    def remove_axis(self, i: SupportsIndex, /) -> None: ...
    def remove_multi_index(self) -> None: ...
    def reset(self) -> None: ...
    @property
    def dtypes(self) -> tuple[dtype[Any], ...]: ...
    @property
    def finished(self) -> builtins.bool: ...
    @property
    def has_delayed_bufalloc(self) -> builtins.bool: ...
    @property
    def has_index(self) -> builtins.bool: ...
    @property
    def has_multi_index(self) -> builtins.bool: ...
    @property
    def index(self) -> int: ...
    @property
    def iterationneedsapi(self) -> builtins.bool: ...
    @property
    def iterindex(self) -> int: ...
    @property
    def iterrange(self) -> tuple[int, ...]: ...
    @property
    def itersize(self) -> int: ...
    @property
    def itviews(self) -> tuple[NDArray[Any], ...]: ...
    @property
    def multi_index(self) -> tuple[int, ...]: ...
    @property
    def ndim(self) -> int: ...
    @property
    def nop(self) -> int: ...
    @property
    def operands(self) -> tuple[NDArray[Any], ...]: ...
    @property
    def shape(self) -> tuple[int, ...]: ...
    @property
    def value(self) -> tuple[NDArray[Any], ...]: ...

class memmap(ndarray[_ShapeT_co, _DType_co]):
    __array_priority__: ClassVar[float]
    filename: str | None
    offset: int
    mode: str
    @overload
    def __new__(
        subtype,
        filename: StrOrBytesPath | _SupportsFileMethodsRW,
        dtype: type[uint8] = ...,
        mode: _MemMapModeKind = ...,
        offset: int = ...,
        shape: None | int | tuple[int, ...] = ...,
        order: _OrderKACF = ...,
    ) -> memmap[Any, dtype[uint8]]: ...
    @overload
    def __new__(
        subtype,
        filename: StrOrBytesPath | _SupportsFileMethodsRW,
        dtype: _DTypeLike[_SCT],
        mode: _MemMapModeKind = ...,
        offset: int = ...,
        shape: None | int | tuple[int, ...] = ...,
        order: _OrderKACF = ...,
    ) -> memmap[Any, dtype[_SCT]]: ...
    @overload
    def __new__(
        subtype,
        filename: StrOrBytesPath | _SupportsFileMethodsRW,
        dtype: DTypeLike,
        mode: _MemMapModeKind = ...,
        offset: int = ...,
        shape: None | int | tuple[int, ...] = ...,
        order: _OrderKACF = ...,
    ) -> memmap[Any, dtype[Any]]: ...
    def __array_finalize__(self, obj: object) -> None: ...
    def __array_wrap__(
        self,
        array: memmap[_ShapeT_co, _DType_co],
        context: None | tuple[ufunc, tuple[Any, ...], int] = ...,
        return_scalar: builtins.bool = ...,
    ) -> Any: ...
    def flush(self) -> None: ...

# TODO: Add a mypy plugin for managing functions whose output type is dependent
# on the literal value of some sort of signature (e.g. `einsum` and `vectorize`)
class vectorize:
    pyfunc: Callable[..., Any]
    cache: builtins.bool
    signature: None | LiteralString
    otypes: None | LiteralString
    excluded: set[int | str]
    __doc__: None | str
    def __init__(
        self,
        pyfunc: Callable[..., Any],
        otypes: None | str | Iterable[DTypeLike] = ...,
        doc: None | str = ...,
        excluded: None | Iterable[int | str] = ...,
        cache: builtins.bool = ...,
        signature: None | str = ...,
    ) -> None: ...
    def __call__(self, *args: Any, **kwargs: Any) -> Any: ...

class poly1d:
    @property
    def variable(self) -> LiteralString: ...
    @property
    def order(self) -> int: ...
    @property
    def o(self) -> int: ...
    @property
    def roots(self) -> NDArray[Any]: ...
    @property
    def r(self) -> NDArray[Any]: ...

    @property
    def coeffs(self) -> NDArray[Any]: ...
    @coeffs.setter
    def coeffs(self, value: NDArray[Any]) -> None: ...

    @property
    def c(self) -> NDArray[Any]: ...
    @c.setter
    def c(self, value: NDArray[Any]) -> None: ...

    @property
    def coef(self) -> NDArray[Any]: ...
    @coef.setter
    def coef(self, value: NDArray[Any]) -> None: ...

    @property
    def coefficients(self) -> NDArray[Any]: ...
    @coefficients.setter
    def coefficients(self, value: NDArray[Any]) -> None: ...

    __hash__: ClassVar[None]  # type: ignore[assignment]  # pyright: ignore[reportIncompatibleMethodOverride]

    @overload
    def __array__(self, /, t: None = None, copy: builtins.bool | None = None) -> ndarray[tuple[int], dtype[Any]]: ...
    @overload
    def __array__(self, /, t: _DType, copy: builtins.bool | None = None) -> ndarray[tuple[int], _DType]: ...

    @overload
    def __call__(self, val: _ScalarLike_co) -> Any: ...
    @overload
    def __call__(self, val: poly1d) -> poly1d: ...
    @overload
    def __call__(self, val: ArrayLike) -> NDArray[Any]: ...

    def __init__(
        self,
        c_or_r: ArrayLike,
        r: builtins.bool = ...,
        variable: None | str = ...,
    ) -> None: ...
    def __len__(self) -> int: ...
    def __neg__(self) -> poly1d: ...
    def __pos__(self) -> poly1d: ...
    def __mul__(self, other: ArrayLike, /) -> poly1d: ...
    def __rmul__(self, other: ArrayLike, /) -> poly1d: ...
    def __add__(self, other: ArrayLike, /) -> poly1d: ...
    def __radd__(self, other: ArrayLike, /) -> poly1d: ...
    def __pow__(self, val: _FloatLike_co, /) -> poly1d: ...  # Integral floats are accepted
    def __sub__(self, other: ArrayLike, /) -> poly1d: ...
    def __rsub__(self, other: ArrayLike, /) -> poly1d: ...
    def __div__(self, other: ArrayLike, /) -> poly1d: ...
    def __truediv__(self, other: ArrayLike, /) -> poly1d: ...
    def __rdiv__(self, other: ArrayLike, /) -> poly1d: ...
    def __rtruediv__(self, other: ArrayLike, /) -> poly1d: ...
    def __getitem__(self, val: int, /) -> Any: ...
    def __setitem__(self, key: int, val: Any, /) -> None: ...
    def __iter__(self) -> Iterator[Any]: ...
    def deriv(self, m: SupportsInt | SupportsIndex = ...) -> poly1d: ...
    def integ(
        self,
        m: SupportsInt | SupportsIndex = ...,
        k: None | _ArrayLikeComplex_co | _ArrayLikeObject_co = ...,
    ) -> poly1d: ...


class matrix(ndarray[_2DShapeT_co, _DType_co]):
    __array_priority__: ClassVar[float]
    def __new__(
        subtype,
        data: ArrayLike,
        dtype: DTypeLike = ...,
        copy: builtins.bool = ...,
    ) -> matrix[_2D, Any]: ...
    def __array_finalize__(self, obj: object) -> None: ...

    @overload
    def __getitem__(
        self,
        key: (
            SupportsIndex
            | _ArrayLikeInt_co
            | tuple[SupportsIndex | _ArrayLikeInt_co, ...]
        ),
        /,
    ) -> Any: ...
    @overload
    def __getitem__(
        self,
        key: (
            None
            | slice
            | EllipsisType
            | SupportsIndex
            | _ArrayLikeInt_co
            | tuple[None | slice | EllipsisType | _ArrayLikeInt_co | SupportsIndex, ...]
        ),
        /,
    ) -> matrix[_2D, _DType_co]: ...
    @overload
    def __getitem__(self: NDArray[void], key: str, /) -> matrix[_2D, dtype[Any]]: ...
    @overload
    def __getitem__(self: NDArray[void], key: list[str], /) -> matrix[_2DShapeT_co, dtype[void]]: ...

    def __mul__(self, other: ArrayLike, /) -> matrix[_2D, Any]: ...
    def __rmul__(self, other: ArrayLike, /) -> matrix[_2D, Any]: ...
    def __imul__(self, other: ArrayLike, /) -> matrix[_2DShapeT_co, _DType_co]: ...
    def __pow__(self, other: ArrayLike, /) -> matrix[_2D, Any]: ...
    def __ipow__(self, other: ArrayLike, /) -> matrix[_2DShapeT_co, _DType_co]: ...

    @overload
    def sum(self, axis: None = ..., dtype: DTypeLike = ..., out: None = ...) -> Any: ...
    @overload
    def sum(self, axis: _ShapeLike, dtype: DTypeLike = ..., out: None = ...) -> matrix[_2D, Any]: ...
    @overload
    def sum(self, axis: None | _ShapeLike = ..., dtype: DTypeLike = ..., out: _ArrayT = ...) -> _ArrayT: ...

    @overload
    def mean(self, axis: None = ..., dtype: DTypeLike = ..., out: None = ...) -> Any: ...
    @overload
    def mean(self, axis: _ShapeLike, dtype: DTypeLike = ..., out: None = ...) -> matrix[_2D, Any]: ...
    @overload
    def mean(self, axis: None | _ShapeLike = ..., dtype: DTypeLike = ..., out: _ArrayT = ...) -> _ArrayT: ...

    @overload
    def std(self, axis: None = ..., dtype: DTypeLike = ..., out: None = ..., ddof: float = ...) -> Any: ...
    @overload
    def std(self, axis: _ShapeLike, dtype: DTypeLike = ..., out: None = ..., ddof: float = ...) -> matrix[_2D, Any]: ...
    @overload
    def std(self, axis: None | _ShapeLike = ..., dtype: DTypeLike = ..., out: _ArrayT = ..., ddof: float = ...) -> _ArrayT: ...

    @overload
    def var(self, axis: None = ..., dtype: DTypeLike = ..., out: None = ..., ddof: float = ...) -> Any: ...
    @overload
    def var(self, axis: _ShapeLike, dtype: DTypeLike = ..., out: None = ..., ddof: float = ...) -> matrix[_2D, Any]: ...
    @overload
    def var(self, axis: None | _ShapeLike = ..., dtype: DTypeLike = ..., out: _ArrayT = ..., ddof: float = ...) -> _ArrayT: ...

    @overload
    def prod(self, axis: None = ..., dtype: DTypeLike = ..., out: None = ...) -> Any: ...
    @overload
    def prod(self, axis: _ShapeLike, dtype: DTypeLike = ..., out: None = ...) -> matrix[_2D, Any]: ...
    @overload
    def prod(self, axis: None | _ShapeLike = ..., dtype: DTypeLike = ..., out: _ArrayT = ...) -> _ArrayT: ...

    @overload
    def any(self, axis: None = ..., out: None = ...) -> np.bool: ...
    @overload
    def any(self, axis: _ShapeLike, out: None = ...) -> matrix[_2D, dtype[np.bool]]: ...
    @overload
    def any(self, axis: None | _ShapeLike = ..., out: _ArrayT = ...) -> _ArrayT: ...

    @overload
    def all(self, axis: None = ..., out: None = ...) -> np.bool: ...
    @overload
    def all(self, axis: _ShapeLike, out: None = ...) -> matrix[_2D, dtype[np.bool]]: ...
    @overload
    def all(self, axis: None | _ShapeLike = ..., out: _ArrayT = ...) -> _ArrayT: ...

    @overload
    def max(self: NDArray[_SCT], axis: None = ..., out: None = ...) -> _SCT: ...
    @overload
    def max(self, axis: _ShapeLike, out: None = ...) -> matrix[_2D, _DType_co]: ...
    @overload
    def max(self, axis: None | _ShapeLike = ..., out: _ArrayT = ...) -> _ArrayT: ...

    @overload
    def min(self: NDArray[_SCT], axis: None = ..., out: None = ...) -> _SCT: ...
    @overload
    def min(self, axis: _ShapeLike, out: None = ...) -> matrix[_2D, _DType_co]: ...
    @overload
    def min(self, axis: None | _ShapeLike = ..., out: _ArrayT = ...) -> _ArrayT: ...

    @overload
    def argmax(self: NDArray[_SCT], axis: None = ..., out: None = ...) -> intp: ...
    @overload
    def argmax(self, axis: _ShapeLike, out: None = ...) -> matrix[_2D, dtype[intp]]: ...
    @overload
    def argmax(self, axis: None | _ShapeLike = ..., out: _ArrayT = ...) -> _ArrayT: ...

    @overload
    def argmin(self: NDArray[_SCT], axis: None = ..., out: None = ...) -> intp: ...
    @overload
    def argmin(self, axis: _ShapeLike, out: None = ...) -> matrix[_2D, dtype[intp]]: ...
    @overload
    def argmin(self, axis: None | _ShapeLike = ..., out: _ArrayT = ...) -> _ArrayT: ...

    @overload
    def ptp(self: NDArray[_SCT], axis: None = ..., out: None = ...) -> _SCT: ...
    @overload
    def ptp(self, axis: _ShapeLike, out: None = ...) -> matrix[_2D, _DType_co]: ...
    @overload
    def ptp(self, axis: None | _ShapeLike = ..., out: _ArrayT = ...) -> _ArrayT: ...

    def squeeze(self, axis: None | _ShapeLike = ...) -> matrix[_2D, _DType_co]: ...
    def tolist(self: matrix[Any, dtype[generic[_T]]]) -> list[list[_T]]: ...  # pyright: ignore[reportIncompatibleMethodOverride]
    def ravel(self, /, order: _OrderKACF = "C") -> matrix[tuple[L[1], int], _DType_co]: ...  # pyright: ignore[reportIncompatibleMethodOverride]
    def flatten(self, /, order: _OrderKACF = "C") -> matrix[tuple[L[1], int], _DType_co]: ...  # pyright: ignore[reportIncompatibleMethodOverride]

    @property
    def T(self) -> matrix[_2D, _DType_co]: ...
    @property
    def I(self) -> matrix[_2D, Any]: ...
    @property
    def A(self) -> ndarray[_2DShapeT_co, _DType_co]: ...
    @property
    def A1(self) -> ndarray[_Shape, _DType_co]: ...
    @property
    def H(self) -> matrix[_2D, _DType_co]: ...
    def getT(self) -> matrix[_2D, _DType_co]: ...
    def getI(self) -> matrix[_2D, Any]: ...
    def getA(self) -> ndarray[_2DShapeT_co, _DType_co]: ...
    def getA1(self) -> ndarray[_Shape, _DType_co]: ...
    def getH(self) -> matrix[_2D, _DType_co]: ...


def from_dlpack(
    x: _SupportsDLPack[None],
    /,
    *,
    device: L["cpu"] | None = None,
    copy: builtins.bool | None = None,
) -> NDArray[number[Any] | np.bool]: ...
```
