## Supplementary software v0.2.1 for "Virtual control arms for paediatric myopia trials: external validation of axial-elongation models": _array_api_info.py

```
"""
Array API Inspection namespace

This is the namespace for inspection functions as defined by the array API
standard. See
https://data-apis.org/array-api/latest/API_specification/inspection.html for
more details.

"""
from numpy._core import (
    dtype,
    bool,
    intp,
    int8,
    int16,
    int32,
    int64,
    uint8,
    uint16,
    uint32,
    uint64,
    float32,
    float64,
    complex64,
    complex128,
)


class __array_namespace_info__:
    """
    Get the array API inspection namespace for NumPy.

    The array API inspection namespace defines the following functions:

    - capabilities()
    - default_device()
    - default_dtypes()
    - dtypes()
    - devices()

    See
    https://data-apis.org/array-api/latest/API_specification/inspection.html
    for more details.

    Returns
    -------
    info : ModuleType
        The array API inspection namespace for NumPy.

    Examples
    --------
    >>> info = np.__array_namespace_info__()
    >>> info.default_dtypes()
    {'real floating': numpy.float64,
     'complex floating': numpy.complex128,
     'integral': numpy.int64,
     'indexing': numpy.int64}

    """

    __module__ = 'numpy'

    def capabilities(self):
        """
        Return a dictionary of array API library capabilities.

        The resulting dictionary has the following keys:

        - **"boolean indexing"**: boolean indicating whether an array library
          supports boolean indexing. Always ``True`` for NumPy.

        - **"data-dependent shapes"**: boolean indicating whether an array
          library supports data-dependent output shapes. Always ``True`` for
          NumPy.

        See
        https://data-apis.org/array-api/latest/API_specification/generated/array_api.info.capabilities.html
        for more details.

        See Also
        --------
        __array_namespace_info__.default_device,
        __array_namespace_info__.default_dtypes,
        __array_namespace_info__.dtypes,
        __array_namespace_info__.devices

        Returns
        -------
        capabilities : dict
            A dictionary of array API library capabilities.

        Examples
        --------
        >>> info = np.__array_namespace_info__()
        >>> info.capabilities()
        {'boolean indexing': True,
         'data-dependent shapes': True}

        """
        return {
            "boolean indexing": True,
            "data-dependent shapes": True,
            # 'max rank' will be part of the 2024.12 standard
            # "max rank": 64,
        }

    def default_device(self):
        """
        The default device used for new NumPy arrays.

        For NumPy, this always returns ``'cpu'``.

        See Also
        --------
        __array_namespace_info__.capabilities,
        __array_namespace_info__.default_dtypes,
        __array_namespace_info__.dtypes,
        __array_namespace_info__.devices

        Returns
        -------
        device : str
            The default device used for new NumPy arrays.

        Examples
        --------
        >>> info = np.__array_namespace_info__()
        >>> info.default_device()
        'cpu'

        """
        return "cpu"

    def default_dtypes(self, *, device=None):
        """
        The default data types used for new NumPy arrays.

        For NumPy, this always returns the following dictionary:

        - **"real floating"**: ``numpy.float64``
        - **"complex floating"**: ``numpy.complex128``
        - **"integral"**: ``numpy.intp``
        - **"indexing"**: ``numpy.intp``

        Parameters
        ----------
        device : str, optional
            The device to get the default data types for. For NumPy, only
            ``'cpu'`` is allowed.

        Returns
        -------
        dtypes : dict
            A dictionary describing the default data types used for new NumPy
            arrays.

        See Also
        --------
        __array_namespace_info__.capabilities,
        __array_namespace_info__.default_device,
        __array_namespace_info__.dtypes,
        __array_namespace_info__.devices

        Examples
        --------
        >>> info = np.__array_namespace_info__()
        >>> info.default_dtypes()
        {'real floating': numpy.float64,
         'complex floating': numpy.complex128,
         'integral': numpy.int64,
         'indexing': numpy.int64}

        """
        if device not in ["cpu", None]:
            raise ValueError(
                'Device not understood. Only "cpu" is allowed, but received:'
                f' {device}'
            )
        return {
            "real floating": dtype(float64),
            "complex floating": dtype(complex128),
            "integral": dtype(intp),
            "indexing": dtype(intp),
        }

    def dtypes(self, *, device=None, kind=None):
        """
        The array API data types supported by NumPy.

        Note that this function only returns data types that are defined by
        the array API.

        Parameters
        ----------
        device : str, optional
            The device to get the data types for. For NumPy, only ``'cpu'`` is
            allowed.
        kind : str or tuple of str, optional
            The kind of data types to return. If ``None``, all data types are
            returned. If a string, only data types of that kind are returned.
            If a tuple, a dictionary containing the union of the given kinds
            is returned. The following kinds are supported:

            - ``'bool'``: boolean data types (i.e., ``bool``).
            - ``'signed integer'``: signed integer data types (i.e., ``int8``,
              ``int16``, ``int32``, ``int64``).
            - ``'unsigned integer'``: unsigned integer data types (i.e.,
              ``uint8``, ``uint16``, ``uint32``, ``uint64``).
            - ``'integral'``: integer data types. Shorthand for ``('signed
              integer', 'unsigned integer')``.
            - ``'real floating'``: real-valued floating-point data types
              (i.e., ``float32``, ``float64``).
            - ``'complex floating'``: complex floating-point data types (i.e.,
              ``complex64``, ``complex128``).
            - ``'numeric'``: numeric data types. Shorthand for ``('integral',
              'real floating', 'complex floating')``.

        Returns
        -------
        dtypes : dict
            A dictionary mapping the names of data types to the corresponding
            NumPy data types.

        See Also
        --------
        __array_namespace_info__.capabilities,
        __array_namespace_info__.default_device,
        __array_namespace_info__.default_dtypes,
        __array_namespace_info__.devices

        Examples
        --------
        >>> info = np.__array_namespace_info__()
        >>> info.dtypes(kind='signed integer')
        {'int8': numpy.int8,
         'int16': numpy.int16,
         'int32': numpy.int32,
         'int64': numpy.int64}

        """
        if device not in ["cpu", None]:
            raise ValueError(
                'Device not understood. Only "cpu" is allowed, but received:'
                f' {device}'
            )
        if kind is None:
            return {
                "bool": dtype(bool),
                "int8": dtype(int8),
                "int16": dtype(int16),
                "int32": dtype(int32),
                "int64": dtype(int64),
                "uint8": dtype(uint8),
                "uint16": dtype(uint16),
                "uint32": dtype(uint32),
                "uint64": dtype(uint64),
                "float32": dtype(float32),
                "float64": dtype(float64),
                "complex64": dtype(complex64),
                "complex128": dtype(complex128),
            }
        if kind == "bool":
            return {"bool": bool}
        if kind == "signed integer":
            return {
                "int8": dtype(int8),
                "int16": dtype(int16),
                "int32": dtype(int32),
                "int64": dtype(int64),
            }
        if kind == "unsigned integer":
            return {
                "uint8": dtype(uint8),
                "uint16": dtype(uint16),
                "uint32": dtype(uint32),
                "uint64": dtype(uint64),
            }
        if kind == "integral":
            return {
                "int8": dtype(int8),
                "int16": dtype(int16),
                "int32": dtype(int32),
                "int64": dtype(int64),
                "uint8": dtype(uint8),
                "uint16": dtype(uint16),
                "uint32": dtype(uint32),
                "uint64": dtype(uint64),
            }
        if kind == "real floating":
            return {
                "float32": dtype(float32),
                "float64": dtype(float64),
            }
        if kind == "complex floating":
            return {
                "complex64": dtype(complex64),
                "complex128": dtype(complex128),
            }
        if kind == "numeric":
            return {
                "int8": dtype(int8),
                "int16": dtype(int16),
                "int32": dtype(int32),
                "int64": dtype(int64),
                "uint8": dtype(uint8),
                "uint16": dtype(uint16),
                "uint32": dtype(uint32),
                "uint64": dtype(uint64),
                "float32": dtype(float32),
                "float64": dtype(float64),
                "complex64": dtype(complex64),
                "complex128": dtype(complex128),
            }
        if isinstance(kind, tuple):
            res = {}
            for k in kind:
                res.update(self.dtypes(kind=k))
            return res
        raise ValueError(f"unsupported kind: {kind!r}")

    def devices(self):
        """
        The devices supported by NumPy.

        For NumPy, this always returns ``['cpu']``.

        Returns
        -------
        devices : list of str
            The devices supported by NumPy.

        See Also
        --------
        __array_namespace_info__.capabilities,
        __array_namespace_info__.default_device,
        __array_namespace_info__.default_dtypes,
        __array_namespace_info__.dtypes

        Examples
        --------
        >>> info = np.__array_namespace_info__()
        >>> info.devices()
        ['cpu']

        """
        return ["cpu"]
```
