## Supplementary software v0.2.1 for "Virtual control arms for paediatric myopia trials: external validation of axial-elongation models": _array_api_info.pyi

```
from typing import (
    ClassVar,
    Literal,
    TypeAlias,
    TypedDict,
    TypeVar,
    final,
    overload,
    type_check_only,
)
from typing_extensions import Never

import numpy as np


_Device: TypeAlias = Literal["cpu"]
_DeviceLike: TypeAlias = None | _Device

_Capabilities = TypedDict(
    "_Capabilities",
    {
        "boolean indexing": Literal[True],
        "data-dependent shapes": Literal[True],
    },
)

_DefaultDTypes = TypedDict(
    "_DefaultDTypes",
    {
        "real floating": np.dtype[np.float64],
        "complex floating": np.dtype[np.complex128],
        "integral": np.dtype[np.intp],
        "indexing": np.dtype[np.intp],
    },
)


_KindBool: TypeAlias = Literal["bool"]
_KindInt: TypeAlias = Literal["signed integer"]
_KindUInt: TypeAlias = Literal["unsigned integer"]
_KindInteger: TypeAlias = Literal["integral"]
_KindFloat: TypeAlias = Literal["real floating"]
_KindComplex: TypeAlias = Literal["complex floating"]
_KindNumber: TypeAlias = Literal["numeric"]
_Kind: TypeAlias = (
    _KindBool
    | _KindInt
    | _KindUInt
    | _KindInteger
    | _KindFloat
    | _KindComplex
    | _KindNumber
)


_T1 = TypeVar("_T1")
_T2 = TypeVar("_T2")
_T3 = TypeVar("_T3")
_Permute1: TypeAlias = _T1 | tuple[_T1]
_Permute2: TypeAlias = tuple[_T1, _T2] | tuple[_T2, _T1]
_Permute3: TypeAlias = (
    tuple[_T1, _T2, _T3] | tuple[_T1, _T3, _T2]
    | tuple[_T2, _T1, _T3] | tuple[_T2, _T3, _T1]
    | tuple[_T3, _T1, _T2] | tuple[_T3, _T2, _T1]
)

@type_check_only
class _DTypesBool(TypedDict):
    bool: np.dtype[np.bool]

@type_check_only
class _DTypesInt(TypedDict):
    int8: np.dtype[np.int8]
    int16: np.dtype[np.int16]
    int32: np.dtype[np.int32]
    int64: np.dtype[np.int64]

@type_check_only
class _DTypesUInt(TypedDict):
    uint8: np.dtype[np.uint8]
    uint16: np.dtype[np.uint16]
    uint32: np.dtype[np.uint32]
    uint64: np.dtype[np.uint64]

@type_check_only
class _DTypesInteger(_DTypesInt, _DTypesUInt): ...

@type_check_only
class _DTypesFloat(TypedDict):
    float32: np.dtype[np.float32]
    float64: np.dtype[np.float64]

@type_check_only
class _DTypesComplex(TypedDict):
    complex64: np.dtype[np.complex64]
    complex128: np.dtype[np.complex128]

@type_check_only
class _DTypesNumber(_DTypesInteger, _DTypesFloat, _DTypesComplex): ...

@type_check_only
class _DTypes(_DTypesBool, _DTypesNumber): ...

@type_check_only
class _DTypesUnion(TypedDict, total=False):
    bool: np.dtype[np.bool]
    int8: np.dtype[np.int8]
    int16: np.dtype[np.int16]
    int32: np.dtype[np.int32]
    int64: np.dtype[np.int64]
    uint8: np.dtype[np.uint8]
    uint16: np.dtype[np.uint16]
    uint32: np.dtype[np.uint32]
    uint64: np.dtype[np.uint64]
    float32: np.dtype[np.float32]
    float64: np.dtype[np.float64]
    complex64: np.dtype[np.complex64]
    complex128: np.dtype[np.complex128]

_EmptyDict: TypeAlias = dict[Never, Never]

@final
class __array_namespace_info__:
    __module__: ClassVar[Literal['numpy']]

    def capabilities(self) -> _Capabilities: ...
    def default_device(self) -> _Device: ...
    def default_dtypes(
        self,
        *,
        device: _DeviceLike = ...,
    ) -> _DefaultDTypes: ...
    def devices(self) -> list[_Device]: ...

    @overload
    def dtypes(
        self,
        *,
        device: _DeviceLike = ...,
        kind: None = ...,
    ) -> _DTypes: ...
    @overload
    def dtypes(
        self,
        *,
        device: _DeviceLike = ...,
        kind: _Permute1[_KindBool],
    ) -> _DTypesBool: ...
    @overload
    def dtypes(
        self,
        *,
        device: _DeviceLike = ...,
        kind: _Permute1[_KindInt],
    ) -> _DTypesInt: ...
    @overload
    def dtypes(
        self,
        *,
        device: _DeviceLike = ...,
        kind: _Permute1[_KindUInt],
    ) -> _DTypesUInt: ...
    @overload
    def dtypes(
        self,
        *,
        device: _DeviceLike = ...,
        kind: _Permute1[_KindFloat],
    ) -> _DTypesFloat: ...
    @overload
    def dtypes(
        self,
        *,
        device: _DeviceLike = ...,
        kind: _Permute1[_KindComplex],
    ) -> _DTypesComplex: ...
    @overload
    def dtypes(
        self,
        *,
        device: _DeviceLike = ...,
        kind: (
            _Permute1[_KindInteger]
            | _Permute2[_KindInt, _KindUInt]
        ),
    ) -> _DTypesInteger: ...
    @overload
    def dtypes(
        self,
        *,
        device: _DeviceLike = ...,
        kind: (
            _Permute1[_KindNumber]
            | _Permute3[_KindInteger, _KindFloat, _KindComplex]
        ),
    ) -> _DTypesNumber: ...
    @overload
    def dtypes(
        self,
        *,
        device: _DeviceLike = ...,
        kind: tuple[()],
    ) -> _EmptyDict: ...
    @overload
    def dtypes(
        self,
        *,
        device: _DeviceLike = ...,
        kind: tuple[_Kind, ...],
    ) -> _DTypesUnion: ...
```
