## Supplementary software v0.2.1 for "Virtual control arms for paediatric myopia trials: external validation of axial-elongation models": _configtool.py

```
import argparse
from pathlib import Path
import sys

from .version import __version__
from .lib._utils_impl import get_include


def main() -> None:
    parser = argparse.ArgumentParser()
    parser.add_argument(
        "--version",
        action="version",
        version=__version__,
        help="Print the version and exit.",
    )
    parser.add_argument(
        "--cflags",
        action="store_true",
        help="Compile flag needed when using the NumPy headers.",
    )
    parser.add_argument(
        "--pkgconfigdir",
        action="store_true",
        help=("Print the pkgconfig directory in which `numpy.pc` is stored "
              "(useful for setting $PKG_CONFIG_PATH)."),
    )
    args = parser.parse_args()
    if not sys.argv[1:]:
        parser.print_help()
    if args.cflags:
        print("-I" + get_include())
    if args.pkgconfigdir:
        _path = Path(get_include()) / '..' / 'lib' / 'pkgconfig'
        print(_path.resolve())


if __name__ == "__main__":
    main()
```
