## Supplementary software v0.2.1 for "Virtual control arms for paediatric myopia trials: external validation of axial-elongation models": __init__.py

```
"""
Contains the core of NumPy: ndarray, ufuncs, dtypes, etc.

Please note that this module is private.  All functions and objects
are available in the main ``numpy`` namespace - use that instead.

"""

import os

from numpy.version import version as __version__


# disables OpenBLAS affinity setting of the main thread that limits
# python threads or processes to one core
env_added = []
for envkey in ['OPENBLAS_MAIN_FREE', 'GOTOBLAS_MAIN_FREE']:
    if envkey not in os.environ:
        os.environ[envkey] = '1'
        env_added.append(envkey)

try:
    from . import multiarray
except ImportError as exc:
    import sys
    msg = """

IMPORTANT: PLEASE READ THIS FOR ADVICE ON HOW TO SOLVE THIS ISSUE!

Importing the numpy C-extensions failed. This error can happen for
many reasons, often due to issues with your setup or how NumPy was
installed.

We have compiled some common reasons and troubleshooting tips at:

    https://numpy.org/devdocs/user/troubleshooting-importerror.html

Please note and check the following:

  * The Python version is: Python%d.%d from "%s"
  * The NumPy version is: "%s"

and make sure that they are the versions you expect.
Please carefully study the documentation linked above for further help.

Original error was: %s
""" % (sys.version_info[0], sys.version_info[1], sys.executable,
        __version__, exc)
    raise ImportError(msg)
finally:
    for envkey in env_added:
        del os.environ[envkey]
del envkey
del env_added
del os

from . import umath

# Check that multiarray,umath are pure python modules wrapping
# _multiarray_umath and not either of the old c-extension modules
if not (hasattr(multiarray, '_multiarray_umath') and
        hasattr(umath, '_multiarray_umath')):
    import sys
    path = sys.modules['numpy'].__path__
    msg = ("Something is wrong with the numpy installation. "
        "While importing we detected an older version of "
        "numpy in {}. One method of fixing this is to repeatedly uninstall "
        "numpy until none is found, then reinstall this version.")
    raise ImportError(msg.format(path))

from . import numerictypes as nt
from .numerictypes import sctypes, sctypeDict
multiarray.set_typeDict(nt.sctypeDict)
from . import numeric
from .numeric import *
from . import fromnumeric
from .fromnumeric import *
from .records import record, recarray
# Note: module name memmap is overwritten by a class with same name
from .memmap import *
from . import function_base
from .function_base import *
from . import _machar
from . import getlimits
from .getlimits import *
from . import shape_base
from .shape_base import *
from . import einsumfunc
from .einsumfunc import *
del nt

from .numeric import absolute as abs

# do this after everything else, to minimize the chance of this misleadingly
# appearing in an import-time traceback
from . import _add_newdocs
from . import _add_newdocs_scalars
# add these for module-freeze analysis (like PyInstaller)
from . import _dtype_ctypes
from . import _internal
from . import _dtype
from . import _methods

acos = numeric.arccos
acosh = numeric.arccosh
asin = numeric.arcsin
asinh = numeric.arcsinh
atan = numeric.arctan
atanh = numeric.arctanh
atan2 = numeric.arctan2
concat = numeric.concatenate
bitwise_left_shift = numeric.left_shift
bitwise_invert = numeric.invert
bitwise_right_shift = numeric.right_shift
permute_dims = numeric.transpose
pow = numeric.power

__all__ = [
    "abs", "acos", "acosh", "asin", "asinh", "atan", "atanh", "atan2",
    "bitwise_invert", "bitwise_left_shift", "bitwise_right_shift", "concat",
    "pow", "permute_dims", "memmap", "sctypeDict", "record", "recarray"
]
__all__ += numeric.__all__
__all__ += function_base.__all__
__all__ += getlimits.__all__
__all__ += shape_base.__all__
__all__ += einsumfunc.__all__


def _ufunc_reduce(func):
    # Report the `__name__`. pickle will try to find the module. Note that
    # pickle supports for this `__name__` to be a `__qualname__`. It may
    # make sense to add a `__qualname__` to ufuncs, to allow this more
    # explicitly (Numba has ufuncs as attributes).
    # See also: https://github.com/dask/distributed/issues/3450
    return func.__name__


def _DType_reconstruct(scalar_type):
    # This is a work-around to pickle type(np.dtype(np.float64)), etc.
    # and it should eventually be replaced with a better solution, e.g. when
    # DTypes become HeapTypes.
    return type(dtype(scalar_type))


def _DType_reduce(DType):
    # As types/classes, most DTypes can simply be pickled by their name:
    if not DType._legacy or DType.__module__ == "numpy.dtypes":
        return DType.__name__

    # However, user defined legacy dtypes (like rational) do not end up in
    # `numpy.dtypes` as module and do not have a public class at all.
    # For these, we pickle them by reconstructing them from the scalar type:
    scalar_type = DType.type
    return _DType_reconstruct, (scalar_type,)


def __getattr__(name):
    # Deprecated 2022-11-22, NumPy 1.25.
    if name == "MachAr":
        import warnings
        warnings.warn(
            "The `np._core.MachAr` is considered private API (NumPy 1.24)",
            DeprecationWarning, stacklevel=2,
        )
        return _machar.MachAr
    raise AttributeError(f"Module {__name__!r} has no attribute {name!r}")


import copyreg

copyreg.pickle(ufunc, _ufunc_reduce)
copyreg.pickle(type(dtype), _DType_reduce, _DType_reconstruct)

# Unclutter namespace (must keep _*_reconstruct for unpickling)
del copyreg, _ufunc_reduce, _DType_reduce

from numpy._pytesttester import PytestTester
test = PytestTester(__name__)
del PytestTester
```
