## Supplementary software v0.2.1 for "Virtual control arms for paediatric myopia trials: external validation of axial-elongation models": _add_newdocs.py

```
"""
This is only meant to add docs to objects defined in C-extension modules.
The purpose is to allow easier editing of the docstrings without
requiring a re-compile.

NOTE: Many of the methods of ndarray have corresponding functions.
      If you update these docstrings, please keep also the ones in
      _core/fromnumeric.py, matrixlib/defmatrix.py up-to-date.

"""

from numpy._core.function_base import add_newdoc
from numpy._core.overrides import get_array_function_like_doc


###############################################################################
#
# flatiter
#
# flatiter needs a toplevel description
#
###############################################################################

add_newdoc('numpy._core', 'flatiter',
    """
    Flat iterator object to iterate over arrays.

    A `flatiter` iterator is returned by ``x.flat`` for any array `x`.
    It allows iterating over the array as if it were a 1-D array,
    either in a for-loop or by calling its `next` method.

    Iteration is done in row-major, C-style order (the last
    index varying the fastest). The iterator can also be indexed using
    basic slicing or advanced indexing.

    See Also
    --------
    ndarray.flat : Return a flat iterator over an array.
    ndarray.flatten : Returns a flattened copy of an array.

    Notes
    -----
    A `flatiter` iterator can not be constructed directly from Python code
    by calling the `flatiter` constructor.

    Examples
    --------
    >>> import numpy as np
    >>> x = np.arange(6).reshape(2, 3)
    >>> fl = x.flat
    >>> type(fl)
    <class 'numpy.flatiter'>
    >>> for item in fl:
    ...     print(item)
    ...
    0
    1
    2
    3
    4
    5

    >>> fl[2:4]
    array([2, 3])

    """)

# flatiter attributes

add_newdoc('numpy._core', 'flatiter', ('base',
    """
    A reference to the array that is iterated over.

    Examples
    --------
    >>> import numpy as np
    >>> x = np.arange(5)
    >>> fl = x.flat
    >>> fl.base is x
    True

    """))


add_newdoc('numpy._core', 'flatiter', ('coords',
    """
    An N-dimensional tuple of current coordinates.

    Examples
    --------
    >>> import numpy as np
    >>> x = np.arange(6).reshape(2, 3)
    >>> fl = x.flat
    >>> fl.coords
    (0, 0)
    >>> next(fl)
    0
    >>> fl.coords
    (0, 1)

    """))


add_newdoc('numpy._core', 'flatiter', ('index',
    """
    Current flat index into the array.

    Examples
    --------
    >>> import numpy as np
    >>> x = np.arange(6).reshape(2, 3)
    >>> fl = x.flat
    >>> fl.index
    0
    >>> next(fl)
    0
    >>> fl.index
    1

    """))

# flatiter functions

add_newdoc('numpy._core', 'flatiter', ('__array__',
    """__array__(type=None) Get array from iterator

    """))


add_newdoc('numpy._core', 'flatiter', ('copy',
    """
    copy()

    Get a copy of the iterator as a 1-D array.

    Examples
    --------
    >>> import numpy as np
    >>> x = np.arange(6).reshape(2, 3)
    >>> x
    array([[0, 1, 2],
           [3, 4, 5]])
    >>> fl = x.flat
    >>> fl.copy()
    array([0, 1, 2, 3, 4, 5])

    """))


###############################################################################
#
# nditer
#
###############################################################################

add_newdoc('numpy._core', 'nditer',
    """
    nditer(op, flags=None, op_flags=None, op_dtypes=None, order='K',
        casting='safe', op_axes=None, itershape=None, buffersize=0)

    Efficient multi-dimensional iterator object to iterate over arrays.
    To get started using this object, see the
    :ref:`introductory guide to array iteration <arrays.nditer>`.

    Parameters
    ----------
    op : ndarray or sequence of array_like
        The array(s) to iterate over.

    flags : sequence of str, optional
          Flags to control the behavior of the iterator.

          * ``buffered`` enables buffering when required.
          * ``c_index`` causes a C-order index to be tracked.
          * ``f_index`` causes a Fortran-order index to be tracked.
          * ``multi_index`` causes a multi-index, or a tuple of indices
            with one per iteration dimension, to be tracked.
          * ``common_dtype`` causes all the operands to be converted to
            a common data type, with copying or buffering as necessary.
          * ``copy_if_overlap`` causes the iterator to determine if read
            operands have overlap with write operands, and make temporary
            copies as necessary to avoid overlap. False positives (needless
            copying) are possible in some cases.
          * ``delay_bufalloc`` delays allocation of the buffers until
            a reset() call is made. Allows ``allocate`` operands to
            be initialized before their values are copied into the buffers.
          * ``external_loop`` causes the ``values`` given to be
            one-dimensional arrays with multiple values instead of
            zero-dimensional arrays.
          * ``grow_inner`` allows the ``value`` array sizes to be made
            larger than the buffer size when both ``buffered`` and
            ``external_loop`` is used.
          * ``ranged`` allows the iterator to be restricted to a sub-range
            of the iterindex values.
          * ``refs_ok`` enables iteration of reference types, such as
            object arrays.
          * ``reduce_ok`` enables iteration of ``readwrite`` operands
            which are broadcasted, also known as reduction operands.
          * ``zerosize_ok`` allows `itersize` to be zero.
    op_flags : list of list of str, optional
          This is a list of flags for each operand. At minimum, one of
          ``readonly``, ``readwrite``, or ``writeonly`` must be specified.

          * ``readonly`` indicates the operand will only be read from.
          * ``readwrite`` indicates the operand will be read from and written to.
          * ``writeonly`` indicates the operand will only be written to.
          * ``no_broadcast`` prevents the operand from being broadcasted.
          * ``contig`` forces the operand data to be contiguous.
          * ``aligned`` forces the operand data to be aligned.
          * ``nbo`` forces the operand data to be in native byte order.
          * ``copy`` allows a temporary read-only copy if required.
          * ``updateifcopy`` allows a temporary read-write copy if required.
          * ``allocate`` causes the array to be allocated if it is None
            in the ``op`` parameter.
          * ``no_subtype`` prevents an ``allocate`` operand from using a subtype.
          * ``arraymask`` indicates that this operand is the mask to use
            for selecting elements when writing to operands with the
            'writemasked' flag set. The iterator does not enforce this,
            but when writing from a buffer back to the array, it only
            copies those elements indicated by this mask.
          * ``writemasked`` indicates that only elements where the chosen
            ``arraymask`` operand is True will be written to.
          * ``overlap_assume_elementwise`` can be used to mark operands that are
            accessed only in the iterator order, to allow less conservative
            copying when ``copy_if_overlap`` is present.
    op_dtypes : dtype or tuple of dtype(s), optional
        The required data type(s) of the operands. If copying or buffering
        is enabled, the data will be converted to/from their original types.
    order : {'C', 'F', 'A', 'K'}, optional
        Controls the iteration order. 'C' means C order, 'F' means
        Fortran order, 'A' means 'F' order if all the arrays are Fortran
        contiguous, 'C' order otherwise, and 'K' means as close to the
        order the array elements appear in memory as possible. This also
        affects the element memory order of ``allocate`` operands, as they
        are allocated to be compatible with iteration order.
        Default is 'K'.
    casting : {'no', 'equiv', 'safe', 'same_kind', 'unsafe'}, optional
        Controls what kind of data casting may occur when making a copy
        or buffering.  Setting this to 'unsafe' is not recommended,
        as it can adversely affect accumulations.

        * 'no' means the data types should not be cast at all.
        * 'equiv' means only byte-order changes are allowed.
        * 'safe' means only casts which can preserve values are allowed.
        * 'same_kind' means only safe casts or casts within a kind,
          like float64 to float32, are allowed.
        * 'unsafe' means any data conversions may be done.
    op_axes : list of list of ints, optional
        If provided, is a list of ints or None for each operands.
        The list of axes for an operand is a mapping from the dimensions
        of the iterator to the dimensions of the operand. A value of
        -1 can be placed for entries, causing that dimension to be
        treated as `newaxis`.
    itershape : tuple of ints, optional
        The desired shape of the iterator. This allows ``allocate`` operands
        with a dimension mapped by op_axes not corresponding to a dimension
        of a different operand to get a value not equal to 1 for that
        dimension.
    buffersize : int, optional
        When buffering is enabled, controls the size of the temporary
        buffers. Set to 0 for the default value.

    Attributes
    ----------
    dtypes : tuple of dtype(s)
        The data types of the values provided in `value`. This may be
        different from the operand data types if buffering is enabled.
        Valid only before the iterator is closed.
    finished : bool
        Whether the iteration over the operands is finished or not.
    has_delayed_bufalloc : bool
        If True, the iterator was created with the ``delay_bufalloc`` flag,
        and no reset() function was called on it yet.
    has_index : bool
        If True, the iterator was created with either the ``c_index`` or
        the ``f_index`` flag, and the property `index` can be used to
        retrieve it.
    has_multi_index : bool
        If True, the iterator was created with the ``multi_index`` flag,
        and the property `multi_index` can be used to retrieve it.
    index
        When the ``c_index`` or ``f_index`` flag was used, this property
        provides access to the index. Raises a ValueError if accessed
        and ``has_index`` is False.
    iterationneedsapi : bool
        Whether iteration requires access to the Python API, for example
        if one of the operands is an object array.
    iterindex : int
        An index which matches the order of iteration.
    itersize : int
        Size of the iterator.
    itviews
        Structured view(s) of `operands` in memory, matching the reordered
        and optimized iterator access pattern. Valid only before the iterator
        is closed.
    multi_index
        When the ``multi_index`` flag was used, this property
        provides access to the index. Raises a ValueError if accessed
        accessed and ``has_multi_index`` is False.
    ndim : int
        The dimensions of the iterator.
    nop : int
        The number of iterator operands.
    operands : tuple of operand(s)
        The array(s) to be iterated over. Valid only before the iterator is
        closed.
    shape : tuple of ints
        Shape tuple, the shape of the iterator.
    value
        Value of ``operands`` at current iteration. Normally, this is a
        tuple of array scalars, but if the flag ``external_loop`` is used,
        it is a tuple of one dimensional arrays.

    Notes
    -----
    `nditer` supersedes `flatiter`.  The iterator implementation behind
    `nditer` is also exposed by the NumPy C API.

    The Python exposure supplies two iteration interfaces, one which follows
    the Python iterator protocol, and another which mirrors the C-style
    do-while pattern.  The native Python approach is better in most cases, but
    if you need the coordinates or index of an iterator, use the C-style pattern.

    Examples
    --------
    Here is how we might write an ``iter_add`` function, using the
    Python iterator protocol:

    >>> import numpy as np

    >>> def iter_add_py(x, y, out=None):
    ...     addop = np.add
    ...     it = np.nditer([x, y, out], [],
    ...                 [['readonly'], ['readonly'], ['writeonly','allocate']])
    ...     with it:
    ...         for (a, b, c) in it:
    ...             addop(a, b, out=c)
    ...         return it.operands[2]

    Here is the same function, but following the C-style pattern:

    >>> def iter_add(x, y, out=None):
    ...    addop = np.add
    ...    it = np.nditer([x, y, out], [],
    ...                [['readonly'], ['readonly'], ['writeonly','allocate']])
    ...    with it:
    ...        while not it.finished:
    ...            addop(it[0], it[1], out=it[2])
    ...            it.iternext()
    ...        return it.operands[2]

    Here is an example outer product function:

    >>> def outer_it(x, y, out=None):
    ...     mulop = np.multiply
    ...     it = np.nditer([x, y, out], ['external_loop'],
    ...             [['readonly'], ['readonly'], ['writeonly', 'allocate']],
    ...             op_axes=[list(range(x.ndim)) + [-1] * y.ndim,
    ...                      [-1] * x.ndim + list(range(y.ndim)),
    ...                      None])
    ...     with it:
    ...         for (a, b, c) in it:
    ...             mulop(a, b, out=c)
    ...         return it.operands[2]

    >>> a = np.arange(2)+1
    >>> b = np.arange(3)+1
    >>> outer_it(a,b)
    array([[1, 2, 3],
           [2, 4, 6]])

    Here is an example function which operates like a "lambda" ufunc:

    >>> def luf(lamdaexpr, *args, **kwargs):
    ...    '''luf(lambdaexpr, op1, ..., opn, out=None, order='K', casting='safe', buffersize=0)'''
    ...    nargs = len(args)
    ...    op = (kwargs.get('out',None),) + args
    ...    it = np.nditer(op, ['buffered','external_loop'],
    ...            [['writeonly','allocate','no_broadcast']] +
    ...                            [['readonly','nbo','aligned']]*nargs,
    ...            order=kwargs.get('order','K'),
    ...            casting=kwargs.get('casting','safe'),
    ...            buffersize=kwargs.get('buffersize',0))
    ...    while not it.finished:
    ...        it[0] = lamdaexpr(*it[1:])
    ...        it.iternext()
    ...    return it.operands[0]

    >>> a = np.arange(5)
    >>> b = np.ones(5)
    >>> luf(lambda i,j:i*i + j/2, a, b)
    array([  0.5,   1.5,   4.5,   9.5,  16.5])

    If operand flags ``"writeonly"`` or ``"readwrite"`` are used the
    operands may be views into the original data with the
    `WRITEBACKIFCOPY` flag. In this case `nditer` must be used as a
    context manager or the `nditer.close` method must be called before
    using the result. The temporary data will be written back to the
    original data when the :meth:`~object.__exit__` function is called
    but not before:

    >>> a = np.arange(6, dtype='i4')[::-2]
    >>> with np.nditer(a, [],
    ...        [['writeonly', 'updateifcopy']],
    ...        casting='unsafe',
    ...        op_dtypes=[np.dtype('f4')]) as i:
    ...    x = i.operands[0]
    ...    x[:] = [-1, -2, -3]
    ...    # a still unchanged here
    >>> a, x
    (array([-1, -2, -3], dtype=int32), array([-1., -2., -3.], dtype=float32))

    It is important to note that once the iterator is exited, dangling
    references (like `x` in the example) may or may not share data with
    the original data `a`. If writeback semantics were active, i.e. if
    `x.base.flags.writebackifcopy` is `True`, then exiting the iterator
    will sever the connection between `x` and `a`, writing to `x` will
    no longer write to `a`. If writeback semantics are not active, then
    `x.data` will still point at some part of `a.data`, and writing to
    one will affect the other.

    Context management and the `close` method appeared in version 1.15.0.

    """)

# nditer methods

add_newdoc('numpy._core', 'nditer', ('copy',
    """
    copy()

    Get a copy of the iterator in its current state.

    Examples
    --------
    >>> import numpy as np
    >>> x = np.arange(10)
    >>> y = x + 1
    >>> it = np.nditer([x, y])
    >>> next(it)
    (array(0), array(1))
    >>> it2 = it.copy()
    >>> next(it2)
    (array(1), array(2))

    """))

add_newdoc('numpy._core', 'nditer', ('operands',
    """
    operands[`Slice`]

    The array(s) to be iterated over. Valid only before the iterator is closed.
    """))

add_newdoc('numpy._core', 'nditer', ('debug_print',
    """
    debug_print()

    Print the current state of the `nditer` instance and debug info to stdout.

    """))

add_newdoc('numpy._core', 'nditer', ('enable_external_loop',
    """
    enable_external_loop()

    When the "external_loop" was not used during construction, but
    is desired, this modifies the iterator to behave as if the flag
    was specified.

    """))

add_newdoc('numpy._core', 'nditer', ('iternext',
    """
    iternext()

    Check whether iterations are left, and perform a single internal iteration
    without returning the result.  Used in the C-style pattern do-while
    pattern.  For an example, see `nditer`.

    Returns
    -------
    iternext : bool
        Whether or not there are iterations left.

    """))

add_newdoc('numpy._core', 'nditer', ('remove_axis',
    """
    remove_axis(i, /)

    Removes axis `i` from the iterator. Requires that the flag "multi_index"
    be enabled.

    """))

add_newdoc('numpy._core', 'nditer', ('remove_multi_index',
    """
    remove_multi_index()

    When the "multi_index" flag was specified, this removes it, allowing
    the internal iteration structure to be optimized further.

    """))

add_newdoc('numpy._core', 'nditer', ('reset',
    """
    reset()

    Reset the iterator to its initial state.

    """))

add_newdoc('numpy._core', 'nested_iters',
    """
    nested_iters(op, axes, flags=None, op_flags=None, op_dtypes=None, \
    order="K", casting="safe", buffersize=0)

    Create nditers for use in nested loops

    Create a tuple of `nditer` objects which iterate in nested loops over
    different axes of the op argument. The first iterator is used in the
    outermost loop, the last in the innermost loop. Advancing one will change
    the subsequent iterators to point at its new element.

    Parameters
    ----------
    op : ndarray or sequence of array_like
        The array(s) to iterate over.

    axes : list of list of int
        Each item is used as an "op_axes" argument to an nditer

    flags, op_flags, op_dtypes, order, casting, buffersize (optional)
        See `nditer` parameters of the same name

    Returns
    -------
    iters : tuple of nditer
        An nditer for each item in `axes`, outermost first

    See Also
    --------
    nditer

    Examples
    --------

    Basic usage. Note how y is the "flattened" version of
    [a[:, 0, :], a[:, 1, 0], a[:, 2, :]] since we specified
    the first iter's axes as [1]

    >>> import numpy as np
    >>> a = np.arange(12).reshape(2, 3, 2)
    >>> i, j = np.nested_iters(a, [[1], [0, 2]], flags=["multi_index"])
    >>> for x in i:
    ...      print(i.multi_index)
    ...      for y in j:
    ...          print('', j.multi_index, y)
    (0,)
     (0, 0) 0
     (0, 1) 1
     (1, 0) 6
     (1, 1) 7
    (1,)
     (0, 0) 2
     (0, 1) 3
     (1, 0) 8
     (1, 1) 9
    (2,)
     (0, 0) 4
     (0, 1) 5
     (1, 0) 10
     (1, 1) 11

    """)

add_newdoc('numpy._core', 'nditer', ('close',
    """
    close()

    Resolve all writeback semantics in writeable operands.

    See Also
    --------

    :ref:`nditer-context-manager`

    """))


###############################################################################
#
# broadcast
#
###############################################################################

add_newdoc('numpy._core', 'broadcast',
    """
    Produce an object that mimics broadcasting.

    Parameters
    ----------
    in1, in2, ... : array_like
        Input parameters.

    Returns
    -------
    b : broadcast object
        Broadcast the input parameters against one another, and
        return an object that encapsulates the result.
        Amongst others, it has ``shape`` and ``nd`` properties, and
        may be used as an iterator.

    See Also
    --------
    broadcast_arrays
    broadcast_to
    broadcast_shapes

    Examples
    --------

    Manually adding two vectors, using broadcasting:

    >>> import numpy as np
    >>> x = np.array([[1], [2], [3]])
    >>> y = np.array([4, 5, 6])
    >>> b = np.broadcast(x, y)

    >>> out = np.empty(b.shape)
    >>> out.flat = [u+v for (u,v) in b]
    >>> out
    array([[5.,  6.,  7.],
           [6.,  7.,  8.],
           [7.,  8.,  9.]])

    Compare against built-in broadcasting:

    >>> x + y
    array([[5, 6, 7],
           [6, 7, 8],
           [7, 8, 9]])

    """)

# attributes

add_newdoc('numpy._core', 'broadcast', ('index',
    """
    current index in broadcasted result

    Examples
    --------

    >>> import numpy as np
    >>> x = np.array([[1], [2], [3]])
    >>> y = np.array([4, 5, 6])
    >>> b = np.broadcast(x, y)
    >>> b.index
    0
    >>> next(b), next(b), next(b)
    ((1, 4), (1, 5), (1, 6))
    >>> b.index
    3

    """))

add_newdoc('numpy._core', 'broadcast', ('iters',
    """
    tuple of iterators along ``self``'s "components."

    Returns a tuple of `numpy.flatiter` objects, one for each "component"
    of ``self``.

    See Also
    --------
    numpy.flatiter

    Examples
    --------

    >>> import numpy as np
    >>> x = np.array([1, 2, 3])
    >>> y = np.array([[4], [5], [6]])
    >>> b = np.broadcast(x, y)
    >>> row, col = b.iters
    >>> next(row), next(col)
    (1, 4)

    """))

add_newdoc('numpy._core', 'broadcast', ('ndim',
    """
    Number of dimensions of broadcasted result. Alias for `nd`.

    Examples
    --------
    >>> import numpy as np
    >>> x = np.array([1, 2, 3])
    >>> y = np.array([[4], [5], [6]])
    >>> b = np.broadcast(x, y)
    >>> b.ndim
    2

    """))

add_newdoc('numpy._core', 'broadcast', ('nd',
    """
    Number of dimensions of broadcasted result. For code intended for NumPy
    1.12.0 and later the more consistent `ndim` is preferred.

    Examples
    --------
    >>> import numpy as np
    >>> x = np.array([1, 2, 3])
    >>> y = np.array([[4], [5], [6]])
    >>> b = np.broadcast(x, y)
    >>> b.nd
    2

    """))

add_newdoc('numpy._core', 'broadcast', ('numiter',
    """
    Number of iterators possessed by the broadcasted result.

    Examples
    --------
    >>> import numpy as np
    >>> x = np.array([1, 2, 3])
    >>> y = np.array([[4], [5], [6]])
    >>> b = np.broadcast(x, y)
    >>> b.numiter
    2

    """))

add_newdoc('numpy._core', 'broadcast', ('shape',
    """
    Shape of broadcasted result.

    Examples
    --------
    >>> import numpy as np
    >>> x = np.array([1, 2, 3])
    >>> y = np.array([[4], [5], [6]])
    >>> b = np.broadcast(x, y)
    >>> b.shape
    (3, 3)

    """))

add_newdoc('numpy._core', 'broadcast', ('size',
    """
    Total size of broadcasted result.

    Examples
    --------
    >>> import numpy as np
    >>> x = np.array([1, 2, 3])
    >>> y = np.array([[4], [5], [6]])
    >>> b = np.broadcast(x, y)
    >>> b.size
    9

    """))

add_newdoc('numpy._core', 'broadcast', ('reset',
    """
    reset()

    Reset the broadcasted result's iterator(s).

    Parameters
    ----------
    None

    Returns
    -------
    None

    Examples
    --------
    >>> import numpy as np
    >>> x = np.array([1, 2, 3])
    >>> y = np.array([[4], [5], [6]])
    >>> b = np.broadcast(x, y)
    >>> b.index
    0
    >>> next(b), next(b), next(b)
    ((1, 4), (2, 4), (3, 4))
    >>> b.index
    3
    >>> b.reset()
    >>> b.index
    0

    """))

###############################################################################
#
# numpy functions
#
###############################################################################

add_newdoc('numpy._core.multiarray', 'array',
    """
    array(object, dtype=None, *, copy=True, order='K', subok=False, ndmin=0,
          like=None)

    Create an array.

    Parameters
    ----------
    object : array_like
        An array, any object exposing the array interface, an object whose
        ``__array__`` method returns an array, or any (nested) sequence.
        If object is a scalar, a 0-dimensional array containing object is
        returned.
    dtype : data-type, optional
        The desired data-type for the array. If not given, NumPy will try to use
        a default ``dtype`` that can represent the values (by applying promotion
        rules when necessary.)
    copy : bool, optional
        If ``True`` (default), then the array data is copied. If ``None``,
        a copy will only be made if ``__array__`` returns a copy, if obj is
        a nested sequence, or if a copy is needed to satisfy any of the other
        requirements (``dtype``, ``order``, etc.). Note that any copy of
        the data is shallow, i.e., for arrays with object dtype, the new
        array will point to the same objects. See Examples for `ndarray.copy`.
        For ``False`` it raises a ``ValueError`` if a copy cannot be avoided.
        Default: ``True``.
    order : {'K', 'A', 'C', 'F'}, optional
        Specify the memory layout of the array. If object is not an array, the
        newly created array will be in C order (row major) unless 'F' is
        specified, in which case it will be in Fortran order (column major).
        If object is an array the following holds.

        ===== ========= ===================================================
        order  no copy                     copy=True
        ===== ========= ===================================================
        'K'   unchanged F & C order preserved, otherwise most similar order
        'A'   unchanged F order if input is F and not C, otherwise C order
        'C'   C order   C order
        'F'   F order   F order
        ===== ========= ===================================================

        When ``copy=None`` and a copy is made for other reasons, the result is
        the same as if ``copy=True``, with some exceptions for 'A', see the
        Notes section. The default order is 'K'.
    subok : bool, optional
        If True, then sub-classes will be passed-through, otherwise
        the returned array will be forced to be a base-class array (default).
    ndmin : int, optional
        Specifies the minimum number of dimensions that the resulting
        array should have.  Ones will be prepended to the shape as
        needed to meet this requirement.
    ${ARRAY_FUNCTION_LIKE}

        .. versionadded:: 1.20.0

    Returns
    -------
    out : ndarray
        An array object satisfying the specified requirements.

    See Also
    --------
    empty_like : Return an empty array with shape and type of input.
    ones_like : Return an array of ones with shape and type of input.
    zeros_like : Return an array of zeros with shape and type of input.
    full_like : Return a new array with shape of input filled with value.
    empty : Return a new uninitialized array.
    ones : Return a new array setting values to one.
    zeros : Return a new array setting values to zero.
    full : Return a new array of given shape filled with value.
    copy: Return an array copy of the given object.


    Notes
    -----
    When order is 'A' and ``object`` is an array in neither 'C' nor 'F' order,
    and a copy is forced by a change in dtype, then the order of the result is
    not necessarily 'C' as expected. This is likely a bug.

    Examples
    --------
    >>> import numpy as np
    >>> np.array([1, 2, 3])
    array([1, 2, 3])

    Upcasting:

    >>> np.array([1, 2, 3.0])
    array([ 1.,  2.,  3.])

    More than one dimension:

    >>> np.array([[1, 2], [3, 4]])
    array([[1, 2],
           [3, 4]])

    Minimum dimensions 2:

    >>> np.array([1, 2, 3], ndmin=2)
    array([[1, 2, 3]])

    Type provided:

    >>> np.array([1, 2, 3], dtype=complex)
    array([ 1.+0.j,  2.+0.j,  3.+0.j])

    Data-type consisting of more than one element:

    >>> x = np.array([(1,2),(3,4)],dtype=[('a','<i4'),('b','<i4')])
    >>> x['a']
    array([1, 3], dtype=int32)

    Creating an array from sub-classes:

    >>> np.array(np.asmatrix('1 2; 3 4'))
    array([[1, 2],
           [3, 4]])

    >>> np.array(np.asmatrix('1 2; 3 4'), subok=True)
    matrix([[1, 2],
            [3, 4]])

    """)

add_newdoc('numpy._core.multiarray', 'asarray',
    """
    asarray(a, dtype=None, order=None, *, device=None, copy=None, like=None)

    Convert the input to an array.

    Parameters
    ----------
    a : array_like
        Input data, in any form that can be converted to an array.  This
        includes lists, lists of tuples, tuples, tuples of tuples, tuples
        of lists and ndarrays.
    dtype : data-type, optional
        By default, the data-type is inferred from the input data.
    order : {'C', 'F', 'A', 'K'}, optional
        Memory layout.  'A' and 'K' depend on the order of input array a.
        'C' row-major (C-style),
        'F' column-major (Fortran-style) memory representation.
        'A' (any) means 'F' if `a` is Fortran contiguous, 'C' otherwise
        'K' (keep) preserve input order
        Defaults to 'K'.
    device : str, optional
        The device on which to place the created array. Default: ``None``.
        For Array-API interoperability only, so must be ``"cpu"`` if passed.

        .. versionadded:: 2.0.0
    copy : bool, optional
        If ``True``, then the object is copied. If ``None`` then the object is
        copied only if needed, i.e. if ``__array__`` returns a copy, if obj
        is a nested sequence, or if a copy is needed to satisfy any of
        the other requirements (``dtype``, ``order``, etc.).
        For ``False`` it raises a ``ValueError`` if a copy cannot be avoided.
        Default: ``None``.

        .. versionadded:: 2.0.0
    ${ARRAY_FUNCTION_LIKE}

        .. versionadded:: 1.20.0

    Returns
    -------
    out : ndarray
        Array interpretation of ``a``.  No copy is performed if the input
        is already an ndarray with matching dtype and order.  If ``a`` is a
        subclass of ndarray, a base class ndarray is returned.

    See Also
    --------
    asanyarray : Similar function which passes through subclasses.
    ascontiguousarray : Convert input to a contiguous array.
    asfortranarray : Convert input to an ndarray with column-major
                     memory order.
    asarray_chkfinite : Similar function which checks input for NaNs and Infs.
    fromiter : Create an array from an iterator.
    fromfunction : Construct an array by executing a function on grid
                   positions.

    Examples
    --------
    Convert a list into an array:

    >>> a = [1, 2]
    >>> import numpy as np
    >>> np.asarray(a)
    array([1, 2])

    Existing arrays are not copied:

    >>> a = np.array([1, 2])
    >>> np.asarray(a) is a
    True

    If `dtype` is set, array is copied only if dtype does not match:

    >>> a = np.array([1, 2], dtype=np.float32)
    >>> np.shares_memory(np.asarray(a, dtype=np.float32), a)
    True
    >>> np.shares_memory(np.asarray(a, dtype=np.float64), a)
    False

    Contrary to `asanyarray`, ndarray subclasses are not passed through:

    >>> issubclass(np.recarray, np.ndarray)
    True
    >>> a = np.array([(1., 2), (3., 4)], dtype='f4,i4').view(np.recarray)
    >>> np.asarray(a) is a
    False
    >>> np.asanyarray(a) is a
    True

    """)

add_newdoc('numpy._core.multiarray', 'asanyarray',
    """
    asanyarray(a, dtype=None, order=None, *, device=None, copy=None, like=None)

    Convert the input to an ndarray, but pass ndarray subclasses through.

    Parameters
    ----------
    a : array_like
        Input data, in any form that can be converted to an array.  This
        includes scalars, lists, lists of tuples, tuples, tuples of tuples,
        tuples of lists, and ndarrays.
    dtype : data-type, optional
        By default, the data-type is inferred from the input data.
    order : {'C', 'F', 'A', 'K'}, optional
        Memory layout.  'A' and 'K' depend on the order of input array a.
        'C' row-major (C-style),
        'F' column-major (Fortran-style) memory representation.
        'A' (any) means 'F' if `a` is Fortran contiguous, 'C' otherwise
        'K' (keep) preserve input order
        Defaults to 'C'.
    device : str, optional
        The device on which to place the created array. Default: ``None``.
        For Array-API interoperability only, so must be ``"cpu"`` if passed.

        .. versionadded:: 2.1.0

    copy : bool, optional
        If ``True``, then the object is copied. If ``None`` then the object is
        copied only if needed, i.e. if ``__array__`` returns a copy, if obj
        is a nested sequence, or if a copy is needed to satisfy any of
        the other requirements (``dtype``, ``order``, etc.).
        For ``False`` it raises a ``ValueError`` if a copy cannot be avoided.
        Default: ``None``.

        .. versionadded:: 2.1.0

    ${ARRAY_FUNCTION_LIKE}

        .. versionadded:: 1.20.0

    Returns
    -------
    out : ndarray or an ndarray subclass
        Array interpretation of `a`.  If `a` is an ndarray or a subclass
        of ndarray, it is returned as-is and no copy is performed.

    See Also
    --------
    asarray : Similar function which always returns ndarrays.
    ascontiguousarray : Convert input to a contiguous array.
    asfortranarray : Convert input to an ndarray with column-major
                     memory order.
    asarray_chkfinite : Similar function which checks input for NaNs and
                        Infs.
    fromiter : Create an array from an iterator.
    fromfunction : Construct an array by executing a function on grid
                   positions.

    Examples
    --------
    Convert a list into an array:

    >>> a = [1, 2]
    >>> import numpy as np
    >>> np.asanyarray(a)
    array([1, 2])

    Instances of `ndarray` subclasses are passed through as-is:

    >>> a = np.array([(1., 2), (3., 4)], dtype='f4,i4').view(np.recarray)
    >>> np.asanyarray(a) is a
    True

    """)

add_newdoc('numpy._core.multiarray', 'ascontiguousarray',
    """
    ascontiguousarray(a, dtype=None, *, like=None)

    Return a contiguous array (ndim >= 1) in memory (C order).

    Parameters
    ----------
    a : array_like
        Input array.
    dtype : str or dtype object, optional
        Data-type of returned array.
    ${ARRAY_FUNCTION_LIKE}

        .. versionadded:: 1.20.0

    Returns
    -------
    out : ndarray
        Contiguous array of same shape and content as `a`, with type `dtype`
        if specified.

    See Also
    --------
    asfortranarray : Convert input to an ndarray with column-major
                     memory order.
    require : Return an ndarray that satisfies requirements.
    ndarray.flags : Information about the memory layout of the array.

    Examples
    --------
    Starting with a Fortran-contiguous array:

    >>> import numpy as np
    >>> x = np.ones((2, 3), order='F')
    >>> x.flags['F_CONTIGUOUS']
    True

    Calling ``ascontiguousarray`` makes a C-contiguous copy:

    >>> y = np.ascontiguousarray(x)
    >>> y.flags['C_CONTIGUOUS']
    True
    >>> np.may_share_memory(x, y)
    False

    Now, starting with a C-contiguous array:

    >>> x = np.ones((2, 3), order='C')
    >>> x.flags['C_CONTIGUOUS']
    True

    Then, calling ``ascontiguousarray`` returns the same object:

    >>> y = np.ascontiguousarray(x)
    >>> x is y
    True

    Note: This function returns an array with at least one-dimension (1-d)
    so it will not preserve 0-d arrays.

    """)

add_newdoc('numpy._core.multiarray', 'asfortranarray',
    """
    asfortranarray(a, dtype=None, *, like=None)

    Return an array (ndim >= 1) laid out in Fortran order in memory.

    Parameters
    ----------
    a : array_like
        Input array.
    dtype : str or dtype object, optional
        By default, the data-type is inferred from the input data.
    ${ARRAY_FUNCTION_LIKE}

        .. versionadded:: 1.20.0

    Returns
    -------
    out : ndarray
        The input `a` in Fortran, or column-major, order.

    See Also
    --------
    ascontiguousarray : Convert input to a contiguous (C order) array.
    asanyarray : Convert input to an ndarray with either row or
        column-major memory order.
    require : Return an ndarray that satisfies requirements.
    ndarray.flags : Information about the memory layout of the array.

    Examples
    --------
    Starting with a C-contiguous array:

    >>> import numpy as np
    >>> x = np.ones((2, 3), order='C')
    >>> x.flags['C_CONTIGUOUS']
    True

    Calling ``asfortranarray`` makes a Fortran-contiguous copy:

    >>> y = np.asfortranarray(x)
    >>> y.flags['F_CONTIGUOUS']
    True
    >>> np.may_share_memory(x, y)
    False

    Now, starting with a Fortran-contiguous array:

    >>> x = np.ones((2, 3), order='F')
    >>> x.flags['F_CONTIGUOUS']
    True

    Then, calling ``asfortranarray`` returns the same object:

    >>> y = np.asfortranarray(x)
    >>> x is y
    True

    Note: This function returns an array with at least one-dimension (1-d)
    so it will not preserve 0-d arrays.

    """)

add_newdoc('numpy._core.multiarray', 'empty',
    """
    empty(shape, dtype=float, order='C', *, device=None, like=None)

    Return a new array of given shape and type, without initializing entries.

    Parameters
    ----------
    shape : int or tuple of int
        Shape of the empty array, e.g., ``(2, 3)`` or ``2``.
    dtype : data-type, optional
        Desired output data-type for the array, e.g, `numpy.int8`. Default is
        `numpy.float64`.
    order : {'C', 'F'}, optional, default: 'C'
        Whether to store multi-dimensional data in row-major
        (C-style) or column-major (Fortran-style) order in
        memory.
    device : str, optional
        The device on which to place the created array. Default: ``None``.
        For Array-API interoperability only, so must be ``"cpu"`` if passed.

        .. versionadded:: 2.0.0
    ${ARRAY_FUNCTION_LIKE}

        .. versionadded:: 1.20.0

    Returns
    -------
    out : ndarray
        Array of uninitialized (arbitrary) data of the given shape, dtype, and
        order.  Object arrays will be initialized to None.

    See Also
    --------
    empty_like : Return an empty array with shape and type of input.
    ones : Return a new array setting values to one.
    zeros : Return a new array setting values to zero.
    full : Return a new array of given shape filled with value.

    Notes
    -----
    Unlike other array creation functions (e.g. `zeros`, `ones`, `full`),
    `empty` does not initialize the values of the array, and may therefore be
    marginally faster. However, the values stored in the newly allocated array
    are arbitrary. For reproducible behavior, be sure to set each element of
    the array before reading.

    Examples
    --------
    >>> import numpy as np
    >>> np.empty([2, 2])
    array([[ -9.74499359e+001,   6.69583040e-309],
           [  2.13182611e-314,   3.06959433e-309]])         #uninitialized

    >>> np.empty([2, 2], dtype=int)
    array([[-1073741821, -1067949133],
           [  496041986,    19249760]])                     #uninitialized

    """)

add_newdoc('numpy._core.multiarray', 'scalar',
    """
    scalar(dtype, obj)

    Return a new scalar array of the given type initialized with obj.

    This function is meant mainly for pickle support. `dtype` must be a
    valid data-type descriptor. If `dtype` corresponds to an object
    descriptor, then `obj` can be any object, otherwise `obj` must be a
    string. If `obj` is not given, it will be interpreted as None for object
    type and as zeros for all other types.

    """)

add_newdoc('numpy._core.multiarray', 'zeros',
    """
    zeros(shape, dtype=float, order='C', *, like=None)

    Return a new array of given shape and type, filled with zeros.

    Parameters
    ----------
    shape : int or tuple of ints
        Shape of the new array, e.g., ``(2, 3)`` or ``2``.
    dtype : data-type, optional
        The desired data-type for the array, e.g., `numpy.int8`.  Default is
        `numpy.float64`.
    order : {'C', 'F'}, optional, default: 'C'
        Whether to store multi-dimensional data in row-major
        (C-style) or column-major (Fortran-style) order in
        memory.
    ${ARRAY_FUNCTION_LIKE}

        .. versionadded:: 1.20.0

    Returns
    -------
    out : ndarray
        Array of zeros with the given shape, dtype, and order.

    See Also
    --------
    zeros_like : Return an array of zeros with shape and type of input.
    empty : Return a new uninitialized array.
    ones : Return a new array setting values to one.
    full : Return a new array of given shape filled with value.

    Examples
    --------
    >>> import numpy as np
    >>> np.zeros(5)
    array([ 0.,  0.,  0.,  0.,  0.])

    >>> np.zeros((5,), dtype=int)
    array([0, 0, 0, 0, 0])

    >>> np.zeros((2, 1))
    array([[ 0.],
           [ 0.]])

    >>> s = (2,2)
    >>> np.zeros(s)
    array([[ 0.,  0.],
           [ 0.,  0.]])

    >>> np.zeros((2,), dtype=[('x', 'i4'), ('y', 'i4')]) # custom dtype
    array([(0, 0), (0, 0)],
          dtype=[('x', '<i4'), ('y', '<i4')])

    """)

add_newdoc('numpy._core.multiarray', 'set_typeDict',
    """set_typeDict(dict)

    Set the internal dictionary that can look up an array type using a
    registered code.

    """)

add_newdoc('numpy._core.multiarray', 'fromstring',
    """
    fromstring(string, dtype=float, count=-1, *, sep, like=None)

    A new 1-D array initialized from text data in a string.

    Parameters
    ----------
    string : str
        A string containing the data.
    dtype : data-type, optional
        The data type of the array; default: float.  For binary input data,
        the data must be in exactly this format. Most builtin numeric types are
        supported and extension types may be supported.
    count : int, optional
        Read this number of `dtype` elements from the data.  If this is
        negative (the default), the count will be determined from the
        length of the data.
    sep : str, optional
        The string separating numbers in the data; extra whitespace between
        elements is also ignored.

        .. deprecated:: 1.14
            Passing ``sep=''``, the default, is deprecated since it will
            trigger the deprecated binary mode of this function. This mode
            interprets `string` as binary bytes, rather than ASCII text with
            decimal numbers, an operation which is better spelt
            ``frombuffer(string, dtype, count)``. If `string` contains unicode
            text, the binary mode of `fromstring` will first encode it into
            bytes using utf-8, which will not produce sane results.

    ${ARRAY_FUNCTION_LIKE}

        .. versionadded:: 1.20.0

    Returns
    -------
    arr : ndarray
        The constructed array.

    Raises
    ------
    ValueError
        If the string is not the correct size to satisfy the requested
        `dtype` and `count`.

    See Also
    --------
    frombuffer, fromfile, fromiter

    Examples
    --------
    >>> import numpy as np
    >>> np.fromstring('1 2', dtype=int, sep=' ')
    array([1, 2])
    >>> np.fromstring('1, 2', dtype=int, sep=',')
    array([1, 2])

    """)

add_newdoc('numpy._core.multiarray', 'compare_chararrays',
    """
    compare_chararrays(a1, a2, cmp, rstrip)

    Performs element-wise comparison of two string arrays using the
    comparison operator specified by `cmp`.

    Parameters
    ----------
    a1, a2 : array_like
        Arrays to be compared.
    cmp : {"<", "<=", "==", ">=", ">", "!="}
        Type of comparison.
    rstrip : Boolean
        If True, the spaces at the end of Strings are removed before the comparison.

    Returns
    -------
    out : ndarray
        The output array of type Boolean with the same shape as a and b.

    Raises
    ------
    ValueError
        If `cmp` is not valid.
    TypeError
        If at least one of `a` or `b` is a non-string array

    Examples
    --------
    >>> import numpy as np
    >>> a = np.array(["a", "b", "cde"])
    >>> b = np.array(["a", "a", "dec"])
    >>> np.char.compare_chararrays(a, b, ">", True)
    array([False,  True, False])

    """)

add_newdoc('numpy._core.multiarray', 'fromiter',
    """
    fromiter(iter, dtype, count=-1, *, like=None)

    Create a new 1-dimensional array from an iterable object.

    Parameters
    ----------
    iter : iterable object
        An iterable object providing data for the array.
    dtype : data-type
        The data-type of the returned array.

        .. versionchanged:: 1.23
            Object and subarray dtypes are now supported (note that the final
            result is not 1-D for a subarray dtype).

    count : int, optional
        The number of items to read from *iterable*.  The default is -1,
        which means all data is read.
    ${ARRAY_FUNCTION_LIKE}

        .. versionadded:: 1.20.0

    Returns
    -------
    out : ndarray
        The output array.

    Notes
    -----
    Specify `count` to improve performance.  It allows ``fromiter`` to
    pre-allocate the output array, instead of resizing it on demand.

    Examples
    --------
    >>> import numpy as np
    >>> iterable = (x*x for x in range(5))
    >>> np.fromiter(iterable, float)
    array([  0.,   1.,   4.,   9.,  16.])

    A carefully constructed subarray dtype will lead to higher dimensional
    results:

    >>> iterable = ((x+1, x+2) for x in range(5))
    >>> np.fromiter(iterable, dtype=np.dtype((int, 2)))
    array([[1, 2],
           [2, 3],
           [3, 4],
           [4, 5],
           [5, 6]])


    """)

add_newdoc('numpy._core.multiarray', 'fromfile',
    """
    fromfile(file, dtype=float, count=-1, sep='', offset=0, *, like=None)

    Construct an array from data in a text or binary file.

    A highly efficient way of reading binary data with a known data-type,
    as well as parsing simply formatted text files.  Data written using the
    `tofile` method can be read using this function.

    Parameters
    ----------
    file : file or str or Path
        Open file object or filename.
    dtype : data-type
        Data type of the returned array.
        For binary files, it is used to determine the size and byte-order
        of the items in the file.
        Most builtin numeric types are supported and extension types may be supported.
    count : int
        Number of items to read. ``-1`` means all items (i.e., the complete
        file).
    sep : str
        Separator between items if file is a text file.
        Empty ("") separator means the file should be treated as binary.
        Spaces (" ") in the separator match zero or more whitespace characters.
        A separator consisting only of spaces must match at least one
        whitespace.
    offset : int
        The offset (in bytes) from the file's current position. Defaults to 0.
        Only permitted for binary files.
    ${ARRAY_FUNCTION_LIKE}

        .. versionadded:: 1.20.0

    See also
    --------
    load, save
    ndarray.tofile
    loadtxt : More flexible way of loading data from a text file.

    Notes
    -----
    Do not rely on the combination of `tofile` and `fromfile` for
    data storage, as the binary files generated are not platform
    independent.  In particular, no byte-order or data-type information is
    saved.  Data can be stored in the platform independent ``.npy`` format
    using `save` and `load` instead.

    Examples
    --------
    Construct an ndarray:

    >>> import numpy as np
    >>> dt = np.dtype([('time', [('min', np.int64), ('sec', np.int64)]),
    ...                ('temp', float)])
    >>> x = np.zeros((1,), dtype=dt)
    >>> x['time']['min'] = 10; x['temp'] = 98.25
    >>> x
    array([((10, 0), 98.25)],
          dtype=[('time', [('min', '<i8'), ('sec', '<i8')]), ('temp', '<f8')])

    Save the raw data to disk:

    >>> import tempfile
    >>> fname = tempfile.mkstemp()[1]
    >>> x.tofile(fname)

    Read the raw data from disk:

    >>> np.fromfile(fname, dtype=dt)
    array([((10, 0), 98.25)],
          dtype=[('time', [('min', '<i8'), ('sec', '<i8')]), ('temp', '<f8')])

    The recommended way to store and load data:

    >>> np.save(fname, x)
    >>> np.load(fname + '.npy')
    array([((10, 0), 98.25)],
          dtype=[('time', [('min', '<i8'), ('sec', '<i8')]), ('temp', '<f8')])

    """)

add_newdoc('numpy._core.multiarray', 'frombuffer',
    """
    frombuffer(buffer, dtype=float, count=-1, offset=0, *, like=None)

    Interpret a buffer as a 1-dimensional array.

    Parameters
    ----------
    buffer : buffer_like
        An object that exposes the buffer interface.
    dtype : data-type, optional
        Data-type of the returned array; default: float.
    count : int, optional
        Number of items to read. ``-1`` means all data in the buffer.
    offset : int, optional
        Start reading the buffer from this offset (in bytes); default: 0.
    ${ARRAY_FUNCTION_LIKE}

        .. versionadded:: 1.20.0

    Returns
    -------
    out : ndarray

    See also
    --------
    ndarray.tobytes
        Inverse of this operation, construct Python bytes from the raw data
        bytes in the array.

    Notes
    -----
    If the buffer has data that is not in machine byte-order, this should
    be specified as part of the data-type, e.g.::

      >>> dt = np.dtype(int)
      >>> dt = dt.newbyteorder('>')
      >>> np.frombuffer(buf, dtype=dt) # doctest: +SKIP

    The data of the resulting array will not be byteswapped, but will be
    interpreted correctly.

    This function creates a view into the original object.  This should be safe
    in general, but it may make sense to copy the result when the original
    object is mutable or untrusted.

    Examples
    --------
    >>> import numpy as np
    >>> s = b'hello world'
    >>> np.frombuffer(s, dtype='S1', count=5, offset=6)
    array([b'w', b'o', b'r', b'l', b'd'], dtype='|S1')

    >>> np.frombuffer(b'\\x01\\x02', dtype=np.uint8)
    array([1, 2], dtype=uint8)
    >>> np.frombuffer(b'\\x01\\x02\\x03\\x04\\x05', dtype=np.uint8, count=3)
    array([1, 2, 3], dtype=uint8)

    """)

add_newdoc('numpy._core.multiarray', 'from_dlpack',
    """
    from_dlpack(x, /, *, device=None, copy=None)

    Create a NumPy array from an object implementing the ``__dlpack__``
    protocol. Generally, the returned NumPy array is a view of the input
    object. See [1]_ and [2]_ for more details.

    Parameters
    ----------
    x : object
        A Python object that implements the ``__dlpack__`` and
        ``__dlpack_device__`` methods.
    device : device, optional
        Device on which to place the created array. Default: ``None``.
        Must be ``"cpu"`` if passed which may allow importing an array
        that is not already CPU available.
    copy : bool, optional
        Boolean indicating whether or not to copy the input. If ``True``,
        the copy will be made. If ``False``, the function will never copy,
        and will raise ``BufferError`` in case a copy is deemed necessary.
        Passing it requests a copy from the exporter who may or may not
        implement the capability.
        If ``None``, the function will reuse the existing memory buffer if
        possible and copy otherwise. Default: ``None``.


    Returns
    -------
    out : ndarray

    References
    ----------
    .. [1] Array API documentation,
       https://data-apis.org/array-api/latest/design_topics/data_interchange.html#syntax-for-data-interchange-with-dlpack

    .. [2] Python specification for DLPack,
       https://dmlc.github.io/dlpack/latest/python_spec.html

    Examples
    --------
    >>> import torch  # doctest: +SKIP
    >>> x = torch.arange(10)  # doctest: +SKIP
    >>> # create a view of the torch tensor "x" in NumPy
    >>> y = np.from_dlpack(x)  # doctest: +SKIP
    """)

add_newdoc('numpy._core.multiarray', 'correlate',
    """cross_correlate(a,v, mode=0)""")

add_newdoc('numpy._core.multiarray', 'arange',
    """
    arange([start,] stop[, step,], dtype=None, *, device=None, like=None)

    Return evenly spaced values within a given interval.

    ``arange`` can be called with a varying number of positional arguments:

    * ``arange(stop)``: Values are generated within the half-open interval
      ``[0, stop)`` (in other words, the interval including `start` but
      excluding `stop`).
    * ``arange(start, stop)``: Values are generated within the half-open
      interval ``[start, stop)``.
    * ``arange(start, stop, step)`` Values are generated within the half-open
      interval ``[start, stop)``, with spacing between values given by
      ``step``.

    For integer arguments the function is roughly equivalent to the Python
    built-in :py:class:`range`, but returns an ndarray rather than a ``range``
    instance.

    When using a non-integer step, such as 0.1, it is often better to use
    `numpy.linspace`.

    See the Warning sections below for more information.

    Parameters
    ----------
    start : integer or real, optional
        Start of interval.  The interval includes this value.  The default
        start value is 0.
    stop : integer or real
        End of interval.  The interval does not include this value, except
        in some cases where `step` is not an integer and floating point
        round-off affects the length of `out`.
    step : integer or real, optional
        Spacing between values.  For any output `out`, this is the distance
        between two adjacent values, ``out[i+1] - out[i]``.  The default
        step size is 1.  If `step` is specified as a position argument,
        `start` must also be given.
    dtype : dtype, optional
        The type of the output array.  If `dtype` is not given, infer the data
        type from the other input arguments.
    device : str, optional
        The device on which to place the created array. Default: ``None``.
        For Array-API interoperability only, so must be ``"cpu"`` if passed.

        .. versionadded:: 2.0.0
    ${ARRAY_FUNCTION_LIKE}

        .. versionadded:: 1.20.0

    Returns
    -------
    arange : ndarray
        Array of evenly spaced values.

        For floating point arguments, the length of the result is
        ``ceil((stop - start)/step)``.  Because of floating point overflow,
        this rule may result in the last element of `out` being greater
        than `stop`.

    Warnings
    --------
    The length of the output might not be numerically stable.

    Another stability issue is due to the internal implementation of
    `numpy.arange`.
    The actual step value used to populate the array is
    ``dtype(start + step) - dtype(start)`` and not `step`. Precision loss
    can occur here, due to casting or due to using floating points when
    `start` is much larger than `step`. This can lead to unexpected
    behaviour. For example::

      >>> np.arange(0, 5, 0.5, dtype=int)
      array([0, 0, 0, 0, 0, 0, 0, 0, 0, 0])
      >>> np.arange(-3, 3, 0.5, dtype=int)
      array([-3, -2, -1,  0,  1,  2,  3,  4,  5,  6,  7,  8])

    In such cases, the use of `numpy.linspace` should be preferred.

    The built-in :py:class:`range` generates :std:doc:`Python built-in integers
    that have arbitrary size <python:c-api/long>`, while `numpy.arange`
    produces `numpy.int32` or `numpy.int64` numbers. This may result in
    incorrect results for large integer values::

      >>> power = 40
      >>> modulo = 10000
      >>> x1 = [(n ** power) % modulo for n in range(8)]
      >>> x2 = [(n ** power) % modulo for n in np.arange(8)]
      >>> print(x1)
      [0, 1, 7776, 8801, 6176, 625, 6576, 4001]  # correct
      >>> print(x2)
      [0, 1, 7776, 7185, 0, 5969, 4816, 3361]  # incorrect

    See Also
    --------
    numpy.linspace : Evenly spaced numbers with careful handling of endpoints.
    numpy.ogrid: Arrays of evenly spaced numbers in N-dimensions.
    numpy.mgrid: Grid-shaped arrays of evenly spaced numbers in N-dimensions.
    :ref:`how-to-partition`

    Examples
    --------
    >>> import numpy as np
    >>> np.arange(3)
    array([0, 1, 2])
    >>> np.arange(3.0)
    array([ 0.,  1.,  2.])
    >>> np.arange(3,7)
    array([3, 4, 5, 6])
    >>> np.arange(3,7,2)
    array([3, 5])

    """)

add_newdoc('numpy._core.multiarray', '_get_ndarray_c_version',
    """_get_ndarray_c_version()

    Return the compile time NPY_VERSION (formerly called NDARRAY_VERSION) number.

    """)

add_newdoc('numpy._core.multiarray', '_reconstruct',
    """_reconstruct(subtype, shape, dtype)

    Construct an empty array. Used by Pickles.

    """)

add_newdoc('numpy._core.multiarray', 'promote_types',
    """
    promote_types(type1, type2)

    Returns the data type with the smallest size and smallest scalar
    kind to which both ``type1`` and ``type2`` may be safely cast.
    The returned data type is always considered "canonical", this mainly
    means that the promoted dtype will always be in native byte order.

    This function is symmetric, but rarely associative.

    Parameters
    ----------
    type1 : dtype or dtype specifier
        First data type.
    type2 : dtype or dtype specifier
        Second data type.

    Returns
    -------
    out : dtype
        The promoted data type.

    Notes
    -----
    Please see `numpy.result_type` for additional information about promotion.

    Starting in NumPy 1.9, promote_types function now returns a valid string
    length when given an integer or float dtype as one argument and a string
    dtype as another argument. Previously it always returned the input string
    dtype, even if it wasn't long enough to store the max integer/float value
    converted to a string.

    .. versionchanged:: 1.23.0

    NumPy now supports promotion for more structured dtypes.  It will now
    remove unnecessary padding from a structure dtype and promote included
    fields individually.

    See Also
    --------
    result_type, dtype, can_cast

    Examples
    --------
    >>> import numpy as np
    >>> np.promote_types('f4', 'f8')
    dtype('float64')

    >>> np.promote_types('i8', 'f4')
    dtype('float64')

    >>> np.promote_types('>i8', '<c8')
    dtype('complex128')

    >>> np.promote_types('i4', 'S8')
    dtype('S11')

    An example of a non-associative case:

    >>> p = np.promote_types
    >>> p('S', p('i1', 'u1'))
    dtype('S6')
    >>> p(p('S', 'i1'), 'u1')
    dtype('S4')

    """)

add_newdoc('numpy._core.multiarray', 'c_einsum',
    """
    c_einsum(subscripts, *operands, out=None, dtype=None, order='K',
           casting='safe')

    *This documentation shadows that of the native python implementation of the `einsum` function,
    except all references and examples related to the `optimize` argument (v 0.12.0) have been removed.*

    Evaluates the Einstein summation convention on the operands.

    Using the Einstein summation convention, many common multi-dimensional,
    linear algebraic array operations can be represented in a simple fashion.
    In *implicit* mode `einsum` computes these values.

    In *explicit* mode, `einsum` provides further flexibility to compute
    other array operations that might not be considered classical Einstein
    summation operations, by disabling, or forcing summation over specified
    subscript labels.

    See the notes and examples for clarification.

    Parameters
    ----------
    subscripts : str
        Specifies the subscripts for summation as comma separated list of
        subscript labels. An implicit (classical Einstein summation)
        calculation is performed unless the explicit indicator '->' is
        included as well as subscript labels of the precise output form.
    operands : list of array_like
        These are the arrays for the operation.
    out : ndarray, optional
        If provided, the calculation is done into this array.
    dtype : {data-type, None}, optional
        If provided, forces the calculation to use the data type specified.
        Note that you may have to also give a more liberal `casting`
        parameter to allow the conversions. Default is None.
    order : {'C', 'F', 'A', 'K'}, optional
        Controls the memory layout of the output. 'C' means it should
        be C contiguous. 'F' means it should be Fortran contiguous,
        'A' means it should be 'F' if the inputs are all 'F', 'C' otherwise.
        'K' means it should be as close to the layout of the inputs as
        is possible, including arbitrarily permuted axes.
        Default is 'K'.
    casting : {'no', 'equiv', 'safe', 'same_kind', 'unsafe'}, optional
        Controls what kind of data casting may occur.  Setting this to
        'unsafe' is not recommended, as it can adversely affect accumulations.

          * 'no' means the data types should not be cast at all.
          * 'equiv' means only byte-order changes are allowed.
          * 'safe' means only casts which can preserve values are allowed.
          * 'same_kind' means only safe casts or casts within a kind,
            like float64 to float32, are allowed.
          * 'unsafe' means any data conversions may be done.

        Default is 'safe'.
    optimize : {False, True, 'greedy', 'optimal'}, optional
        Controls if intermediate optimization should occur. No optimization
        will occur if False and True will default to the 'greedy' algorithm.
        Also accepts an explicit contraction list from the ``np.einsum_path``
        function. See ``np.einsum_path`` for more details. Defaults to False.

    Returns
    -------
    output : ndarray
        The calculation based on the Einstein summation convention.

    See Also
    --------
    einsum_path, dot, inner, outer, tensordot, linalg.multi_dot

    Notes
    -----
    The Einstein summation convention can be used to compute
    many multi-dimensional, linear algebraic array operations. `einsum`
    provides a succinct way of representing these.

    A non-exhaustive list of these operations,
    which can be computed by `einsum`, is shown below along with examples:

    * Trace of an array, :py:func:`numpy.trace`.
    * Return a diagonal, :py:func:`numpy.diag`.
    * Array axis summations, :py:func:`numpy.sum`.
    * Transpositions and permutations, :py:func:`numpy.transpose`.
    * Matrix multiplication and dot product, :py:func:`numpy.matmul` :py:func:`numpy.dot`.
    * Vector inner and outer products, :py:func:`numpy.inner` :py:func:`numpy.outer`.
    * Broadcasting, element-wise and scalar multiplication, :py:func:`numpy.multiply`.
    * Tensor contractions, :py:func:`numpy.tensordot`.
    * Chained array operations, in efficient calculation order, :py:func:`numpy.einsum_path`.

    The subscripts string is a comma-separated list of subscript labels,
    where each label refers to a dimension of the corresponding operand.
    Whenever a label is repeated it is summed, so ``np.einsum('i,i', a, b)``
    is equivalent to :py:func:`np.inner(a,b) <numpy.inner>`. If a label
    appears only once, it is not summed, so ``np.einsum('i', a)`` produces a
    view of ``a`` with no changes. A further example ``np.einsum('ij,jk', a, b)``
    describes traditional matrix multiplication and is equivalent to
    :py:func:`np.matmul(a,b) <numpy.matmul>`. Repeated subscript labels in one
    operand take the diagonal. For example, ``np.einsum('ii', a)`` is equivalent
    to :py:func:`np.trace(a) <numpy.trace>`.

    In *implicit mode*, the chosen subscripts are important
    since the axes of the output are reordered alphabetically.  This
    means that ``np.einsum('ij', a)`` doesn't affect a 2D array, while
    ``np.einsum('ji', a)`` takes its transpose. Additionally,
    ``np.einsum('ij,jk', a, b)`` returns a matrix multiplication, while,
    ``np.einsum('ij,jh', a, b)`` returns the transpose of the
    multiplication since subscript 'h' precedes subscript 'i'.

    In *explicit mode* the output can be directly controlled by
    specifying output subscript labels.  This requires the
    identifier '->' as well as the list of output subscript labels.
    This feature increases the flexibility of the function since
    summing can be disabled or forced when required. The call
    ``np.einsum('i->', a)`` is like :py:func:`np.sum(a) <numpy.sum>`
    if ``a`` is a 1-D array, and ``np.einsum('ii->i', a)``
    is like :py:func:`np.diag(a) <numpy.diag>` if ``a`` is a square 2-D array.
    The difference is that `einsum` does not allow broadcasting by default.
    Additionally ``np.einsum('ij,jh->ih', a, b)`` directly specifies the
    order of the output subscript labels and therefore returns matrix
    multiplication, unlike the example above in implicit mode.

    To enable and control broadcasting, use an ellipsis.  Default
    NumPy-style broadcasting is done by adding an ellipsis
    to the left of each term, like ``np.einsum('...ii->...i', a)``.
    ``np.einsum('...i->...', a)`` is like
    :py:func:`np.sum(a, axis=-1) <numpy.sum>` for array ``a`` of any shape.
    To take the trace along the first and last axes,
    you can do ``np.einsum('i...i', a)``, or to do a matrix-matrix
    product with the left-most indices instead of rightmost, one can do
    ``np.einsum('ij...,jk...->ik...', a, b)``.

    When there is only one operand, no axes are summed, and no output
    parameter is provided, a view into the operand is returned instead
    of a new array.  Thus, taking the diagonal as ``np.einsum('ii->i', a)``
    produces a view (changed in version 1.10.0).

    `einsum` also provides an alternative way to provide the subscripts
    and operands as ``einsum(op0, sublist0, op1, sublist1, ..., [sublistout])``.
    If the output shape is not provided in this format `einsum` will be
    calculated in implicit mode, otherwise it will be performed explicitly.
    The examples below have corresponding `einsum` calls with the two
    parameter methods.

    Views returned from einsum are now writeable whenever the input array
    is writeable. For example, ``np.einsum('ijk...->kji...', a)`` will now
    have the same effect as :py:func:`np.swapaxes(a, 0, 2) <numpy.swapaxes>`
    and ``np.einsum('ii->i', a)`` will return a writeable view of the diagonal
    of a 2D array.

    Examples
    --------
    >>> import numpy as np
    >>> a = np.arange(25).reshape(5,5)
    >>> b = np.arange(5)
    >>> c = np.arange(6).reshape(2,3)

    Trace of a matrix:

    >>> np.einsum('ii', a)
    60
    >>> np.einsum(a, [0,0])
    60
    >>> np.trace(a)
    60

    Extract the diagonal (requires explicit form):

    >>> np.einsum('ii->i', a)
    array([ 0,  6, 12, 18, 24])
    >>> np.einsum(a, [0,0], [0])
    array([ 0,  6, 12, 18, 24])
    >>> np.diag(a)
    array([ 0,  6, 12, 18, 24])

    Sum over an axis (requires explicit form):

    >>> np.einsum('ij->i', a)
    array([ 10,  35,  60,  85, 110])
    >>> np.einsum(a, [0,1], [0])
    array([ 10,  35,  60,  85, 110])
    >>> np.sum(a, axis=1)
    array([ 10,  35,  60,  85, 110])

    For higher dimensional arrays summing a single axis can be done with ellipsis:

    >>> np.einsum('...j->...', a)
    array([ 10,  35,  60,  85, 110])
    >>> np.einsum(a, [Ellipsis,1], [Ellipsis])
    array([ 10,  35,  60,  85, 110])

    Compute a matrix transpose, or reorder any number of axes:

    >>> np.einsum('ji', c)
    array([[0, 3],
           [1, 4],
           [2, 5]])
    >>> np.einsum('ij->ji', c)
    array([[0, 3],
           [1, 4],
           [2, 5]])
    >>> np.einsum(c, [1,0])
    array([[0, 3],
           [1, 4],
           [2, 5]])
    >>> np.transpose(c)
    array([[0, 3],
           [1, 4],
           [2, 5]])

    Vector inner products:

    >>> np.einsum('i,i', b, b)
    30
    >>> np.einsum(b, [0], b, [0])
    30
    >>> np.inner(b,b)
    30

    Matrix vector multiplication:

    >>> np.einsum('ij,j', a, b)
    array([ 30,  80, 130, 180, 230])
    >>> np.einsum(a, [0,1], b, [1])
    array([ 30,  80, 130, 180, 230])
    >>> np.dot(a, b)
    array([ 30,  80, 130, 180, 230])
    >>> np.einsum('...j,j', a, b)
    array([ 30,  80, 130, 180, 230])

    Broadcasting and scalar multiplication:

    >>> np.einsum('..., ...', 3, c)
    array([[ 0,  3,  6],
           [ 9, 12, 15]])
    >>> np.einsum(',ij', 3, c)
    array([[ 0,  3,  6],
           [ 9, 12, 15]])
    >>> np.einsum(3, [Ellipsis], c, [Ellipsis])
    array([[ 0,  3,  6],
           [ 9, 12, 15]])
    >>> np.multiply(3, c)
    array([[ 0,  3,  6],
           [ 9, 12, 15]])

    Vector outer product:

    >>> np.einsum('i,j', np.arange(2)+1, b)
    array([[0, 1, 2, 3, 4],
           [0, 2, 4, 6, 8]])
    >>> np.einsum(np.arange(2)+1, [0], b, [1])
    array([[0, 1, 2, 3, 4],
           [0, 2, 4, 6, 8]])
    >>> np.outer(np.arange(2)+1, b)
    array([[0, 1, 2, 3, 4],
           [0, 2, 4, 6, 8]])

    Tensor contraction:

    >>> a = np.arange(60.).reshape(3,4,5)
    >>> b = np.arange(24.).reshape(4,3,2)
    >>> np.einsum('ijk,jil->kl', a, b)
    array([[ 4400.,  4730.],
           [ 4532.,  4874.],
           [ 4664.,  5018.],
           [ 4796.,  5162.],
           [ 4928.,  5306.]])
    >>> np.einsum(a, [0,1,2], b, [1,0,3], [2,3])
    array([[ 4400.,  4730.],
           [ 4532.,  4874.],
           [ 4664.,  5018.],
           [ 4796.,  5162.],
           [ 4928.,  5306.]])
    >>> np.tensordot(a,b, axes=([1,0],[0,1]))
    array([[ 4400.,  4730.],
           [ 4532.,  4874.],
           [ 4664.,  5018.],
           [ 4796.,  5162.],
           [ 4928.,  5306.]])

    Writeable returned arrays (since version 1.10.0):

    >>> a = np.zeros((3, 3))
    >>> np.einsum('ii->i', a)[:] = 1
    >>> a
    array([[ 1.,  0.,  0.],
           [ 0.,  1.,  0.],
           [ 0.,  0.,  1.]])

    Example of ellipsis use:

    >>> a = np.arange(6).reshape((3,2))
    >>> b = np.arange(12).reshape((4,3))
    >>> np.einsum('ki,jk->ij', a, b)
    array([[10, 28, 46, 64],
           [13, 40, 67, 94]])
    >>> np.einsum('ki,...k->i...', a, b)
    array([[10, 28, 46, 64],
           [13, 40, 67, 94]])
    >>> np.einsum('k...,jk', a, b)
    array([[10, 28, 46, 64],
           [13, 40, 67, 94]])

    """)


##############################################################################
#
# Documentation for ndarray attributes and methods
#
##############################################################################


##############################################################################
#
# ndarray object
#
##############################################################################


add_newdoc('numpy._core.multiarray', 'ndarray',
    """
    ndarray(shape, dtype=float, buffer=None, offset=0,
            strides=None, order=None)

    An array object represents a multidimensional, homogeneous array
    of fixed-size items.  An associated data-type object describes the
    format of each element in the array (its byte-order, how many bytes it
    occupies in memory, whether it is an integer, a floating point number,
    or something else, etc.)

    Arrays should be constructed using `array`, `zeros` or `empty` (refer
    to the See Also section below).  The parameters given here refer to
    a low-level method (`ndarray(...)`) for instantiating an array.

    For more information, refer to the `numpy` module and examine the
    methods and attributes of an array.

    Parameters
    ----------
    (for the __new__ method; see Notes below)

    shape : tuple of ints
        Shape of created array.
    dtype : data-type, optional
        Any object that can be interpreted as a numpy data type.
    buffer : object exposing buffer interface, optional
        Used to fill the array with data.
    offset : int, optional
        Offset of array data in buffer.
    strides : tuple of ints, optional
        Strides of data in memory.
    order : {'C', 'F'}, optional
        Row-major (C-style) or column-major (Fortran-style) order.

    Attributes
    ----------
    T : ndarray
        Transpose of the array.
    data : buffer
        The array's elements, in memory.
    dtype : dtype object
        Describes the format of the elements in the array.
    flags : dict
        Dictionary containing information related to memory use, e.g.,
        'C_CONTIGUOUS', 'OWNDATA', 'WRITEABLE', etc.
    flat : numpy.flatiter object
        Flattened version of the array as an iterator.  The iterator
        allows assignments, e.g., ``x.flat = 3`` (See `ndarray.flat` for
        assignment examples; TODO).
    imag : ndarray
        Imaginary part of the array.
    real : ndarray
        Real part of the array.
    size : int
        Number of elements in the array.
    itemsize : int
        The memory use of each array element in bytes.
    nbytes : int
        The total number of bytes required to store the array data,
        i.e., ``itemsize * size``.
    ndim : int
        The array's number of dimensions.
    shape : tuple of ints
        Shape of the array.
    strides : tuple of ints
        The step-size required to move from one element to the next in
        memory. For example, a contiguous ``(3, 4)`` array of type
        ``int16`` in C-order has strides ``(8, 2)``.  This implies that
        to move from element to element in memory requires jumps of 2 bytes.
        To move from row-to-row, one needs to jump 8 bytes at a time
        (``2 * 4``).
    ctypes : ctypes object
        Class containing properties of the array needed for interaction
        with ctypes.
    base : ndarray
        If the array is a view into another array, that array is its `base`
        (unless that array is also a view).  The `base` array is where the
        array data is actually stored.

    See Also
    --------
    array : Construct an array.
    zeros : Create an array, each element of which is zero.
    empty : Create an array, but leave its allocated memory unchanged (i.e.,
            it contains "garbage").
    dtype : Create a data-type.
    numpy.typing.NDArray : An ndarray alias :term:`generic <generic type>`
                           w.r.t. its `dtype.type <numpy.dtype.type>`.

    Notes
    -----
    There are two modes of creating an array using ``__new__``:

    1. If `buffer` is None, then only `shape`, `dtype`, and `order`
       are used.
    2. If `buffer` is an object exposing the buffer interface, then
       all keywords are interpreted.

    No ``__init__`` method is needed because the array is fully initialized
    after the ``__new__`` method.

    Examples
    --------
    These examples illustrate the low-level `ndarray` constructor.  Refer
    to the `See Also` section above for easier ways of constructing an
    ndarray.

    First mode, `buffer` is None:

    >>> import numpy as np
    >>> np.ndarray(shape=(2,2), dtype=float, order='F')
    array([[0.0e+000, 0.0e+000], # random
           [     nan, 2.5e-323]])

    Second mode:

    >>> np.ndarray((2,), buffer=np.array([1,2,3]),
    ...            offset=np.int_().itemsize,
    ...            dtype=int) # offset = 1*itemsize, i.e. skip first element
    array([2, 3])

    """)


##############################################################################
#
# ndarray attributes
#
##############################################################################


add_newdoc('numpy._core.multiarray', 'ndarray', ('__array_interface__',
    """Array protocol: Python side."""))


add_newdoc('numpy._core.multiarray', 'ndarray', ('__array_priority__',
    """Array priority."""))


add_newdoc('numpy._core.multiarray', 'ndarray', ('__array_struct__',
    """Array protocol: C-struct side."""))

add_newdoc('numpy._core.multiarray', 'ndarray', ('__dlpack__',
    """
    a.__dlpack__(*, stream=None, max_version=None, dl_device=None, copy=None)

    DLPack Protocol: Part of the Array API.

    """))

add_newdoc('numpy._core.multiarray', 'ndarray', ('__dlpack_device__',
    """
    a.__dlpack_device__()

    DLPack Protocol: Part of the Array API.

    """))

add_newdoc('numpy._core.multiarray', 'ndarray', ('base',
    """
    Base object if memory is from some other object.

    Examples
    --------
    The base of an array that owns its memory is None:

    >>> import numpy as np
    >>> x = np.array([1,2,3,4])
    >>> x.base is None
    True

    Slicing creates a view, whose memory is shared with x:

    >>> y = x[2:]
    >>> y.base is x
    True

    """))


add_newdoc('numpy._core.multiarray', 'ndarray', ('ctypes',
    """
    An object to simplify the interaction of the array with the ctypes
    module.

    This attribute creates an object that makes it easier to use arrays
    when calling shared libraries with the ctypes module. The returned
    object has, among others, data, shape, and strides attributes (see
    Notes below) which themselves return ctypes objects that can be used
    as arguments to a shared library.

    Parameters
    ----------
    None

    Returns
    -------
    c : Python object
        Possessing attributes data, shape, strides, etc.

    See Also
    --------
    numpy.ctypeslib

    Notes
    -----
    Below are the public attributes of this object which were documented
    in "Guide to NumPy" (we have omitted undocumented public attributes,
    as well as documented private attributes):

    .. autoattribute:: numpy._core._internal._ctypes.data
        :noindex:

    .. autoattribute:: numpy._core._internal._ctypes.shape
        :noindex:

    .. autoattribute:: numpy._core._internal._ctypes.strides
        :noindex:

    .. automethod:: numpy._core._internal._ctypes.data_as
        :noindex:

    .. automethod:: numpy._core._internal._ctypes.shape_as
        :noindex:

    .. automethod:: numpy._core._internal._ctypes.strides_as
        :noindex:

    If the ctypes module is not available, then the ctypes attribute
    of array objects still returns something useful, but ctypes objects
    are not returned and errors may be raised instead. In particular,
    the object will still have the ``as_parameter`` attribute which will
    return an integer equal to the data attribute.

    Examples
    --------
    >>> import numpy as np
    >>> import ctypes
    >>> x = np.array([[0, 1], [2, 3]], dtype=np.int32)
    >>> x
    array([[0, 1],
           [2, 3]], dtype=int32)
    >>> x.ctypes.data
    31962608 # may vary
    >>> x.ctypes.data_as(ctypes.POINTER(ctypes.c_uint32))
    <__main__.LP_c_uint object at 0x7ff2fc1fc200> # may vary
    >>> x.ctypes.data_as(ctypes.POINTER(ctypes.c_uint32)).contents
    c_uint(0)
    >>> x.ctypes.data_as(ctypes.POINTER(ctypes.c_uint64)).contents
    c_ulong(4294967296)
    >>> x.ctypes.shape
    <numpy._core._internal.c_long_Array_2 object at 0x7ff2fc1fce60> # may vary
    >>> x.ctypes.strides
    <numpy._core._internal.c_long_Array_2 object at 0x7ff2fc1ff320> # may vary

    """))


add_newdoc('numpy._core.multiarray', 'ndarray', ('data',
    """Python buffer object pointing to the start of the array's data."""))


add_newdoc('numpy._core.multiarray', 'ndarray', ('dtype',
    """
    Data-type of the array's elements.

    .. warning::

        Setting ``arr.dtype`` is discouraged and may be deprecated in the
        future.  Setting will replace the ``dtype`` without modifying the
        memory (see also `ndarray.view` and `ndarray.astype`).

    Parameters
    ----------
    None

    Returns
    -------
    d : numpy dtype object

    See Also
    --------
    ndarray.astype : Cast the values contained in the array to a new data-type.
    ndarray.view : Create a view of the same data but a different data-type.
    numpy.dtype

    Examples
    --------
    >>> x
    array([[0, 1],
           [2, 3]])
    >>> x.dtype
    dtype('int32')
    >>> type(x.dtype)
    <type 'numpy.dtype'>

    """))


add_newdoc('numpy._core.multiarray', 'ndarray', ('imag',
    """
    The imaginary part of the array.

    Examples
    --------
    >>> import numpy as np
    >>> x = np.sqrt([1+0j, 0+1j])
    >>> x.imag
    array([ 0.        ,  0.70710678])
    >>> x.imag.dtype
    dtype('float64')

    """))


add_newdoc('numpy._core.multiarray', 'ndarray', ('itemsize',
    """
    Length of one array element in bytes.

    Examples
    --------
    >>> import numpy as np
    >>> x = np.array([1,2,3], dtype=np.float64)
    >>> x.itemsize
    8
    >>> x = np.array([1,2,3], dtype=np.complex128)
    >>> x.itemsize
    16

    """))


add_newdoc('numpy._core.multiarray', 'ndarray', ('flags',
    """
    Information about the memory layout of the array.

    Attributes
    ----------
    C_CONTIGUOUS (C)
        The data is in a single, C-style contiguous segment.
    F_CONTIGUOUS (F)
        The data is in a single, Fortran-style contiguous segment.
    OWNDATA (O)
        The array owns the memory it uses or borrows it from another object.
    WRITEABLE (W)
        The data area can be written to.  Setting this to False locks
        the data, making it read-only.  A view (slice, etc.) inherits WRITEABLE
        from its base array at creation time, but a view of a writeable
        array may be subsequently locked while the base array remains writeable.
        (The opposite is not true, in that a view of a locked array may not
        be made writeable.  However, currently, locking a base object does not
        lock any views that already reference it, so under that circumstance it
        is possible to alter the contents of a locked array via a previously
        created writeable view onto it.)  Attempting to change a non-writeable
        array raises a RuntimeError exception.
    ALIGNED (A)
        The data and all elements are aligned appropriately for the hardware.
    WRITEBACKIFCOPY (X)
        This array is a copy of some other array. The C-API function
        PyArray_ResolveWritebackIfCopy must be called before deallocating
        to the base array will be updated with the contents of this array.
    FNC
        F_CONTIGUOUS and not C_CONTIGUOUS.
    FORC
        F_CONTIGUOUS or C_CONTIGUOUS (one-segment test).
    BEHAVED (B)
        ALIGNED and WRITEABLE.
    CARRAY (CA)
        BEHAVED and C_CONTIGUOUS.
    FARRAY (FA)
        BEHAVED and F_CONTIGUOUS and not C_CONTIGUOUS.

    Notes
    -----
    The `flags` object can be accessed dictionary-like (as in ``a.flags['WRITEABLE']``),
    or by using lowercased attribute names (as in ``a.flags.writeable``). Short flag
    names are only supported in dictionary access.

    Only the WRITEBACKIFCOPY, WRITEABLE, and ALIGNED flags can be
    changed by the user, via direct assignment to the attribute or dictionary
    entry, or by calling `ndarray.setflags`.

    The array flags cannot be set arbitrarily:

    - WRITEBACKIFCOPY can only be set ``False``.
    - ALIGNED can only be set ``True`` if the data is truly aligned.
    - WRITEABLE can only be set ``True`` if the array owns its own memory
      or the ultimate owner of the memory exposes a writeable buffer
      interface or is a string.

    Arrays can be both C-style and Fortran-style contiguous simultaneously.
    This is clear for 1-dimensional arrays, but can also be true for higher
    dimensional arrays.

    Even for contiguous arrays a stride for a given dimension
    ``arr.strides[dim]`` may be *arbitrary* if ``arr.shape[dim] == 1``
    or the array has no elements.
    It does *not* generally hold that ``self.strides[-1] == self.itemsize``
    for C-style contiguous arrays or ``self.strides[0] == self.itemsize`` for
    Fortran-style contiguous arrays is true.
    """))


add_newdoc('numpy._core.multiarray', 'ndarray', ('flat',
    """
    A 1-D iterator over the array.

    This is a `numpy.flatiter` instance, which acts similarly to, but is not
    a subclass of, Python's built-in iterator object.

    See Also
    --------
    flatten : Return a copy of the array collapsed into one dimension.

    flatiter

    Examples
    --------
    >>> import numpy as np
    >>> x = np.arange(1, 7).reshape(2, 3)
    >>> x
    array([[1, 2, 3],
           [4, 5, 6]])
    >>> x.flat[3]
    4
    >>> x.T
    array([[1, 4],
           [2, 5],
           [3, 6]])
    >>> x.T.flat[3]
    5
    >>> type(x.flat)
    <class 'numpy.flatiter'>

    An assignment example:

    >>> x.flat = 3; x
    array([[3, 3, 3],
           [3, 3, 3]])
    >>> x.flat[[1,4]] = 1; x
    array([[3, 1, 3],
           [3, 1, 3]])

    """))


add_newdoc('numpy._core.multiarray', 'ndarray', ('nbytes',
    """
    Total bytes consumed by the elements of the array.

    Notes
    -----
    Does not include memory consumed by non-element attributes of the
    array object.

    See Also
    --------
    sys.getsizeof
        Memory consumed by the object itself without parents in case view.
        This does include memory consumed by non-element attributes.

    Examples
    --------
    >>> import numpy as np
    >>> x = np.zeros((3,5,2), dtype=np.complex128)
    >>> x.nbytes
    480
    >>> np.prod(x.shape) * x.itemsize
    480

    """))


add_newdoc('numpy._core.multiarray', 'ndarray', ('ndim',
    """
    Number of array dimensions.

    Examples
    --------
    >>> import numpy as np
    >>> x = np.array([1, 2, 3])
    >>> x.ndim
    1
    >>> y = np.zeros((2, 3, 4))
    >>> y.ndim
    3

    """))


add_newdoc('numpy._core.multiarray', 'ndarray', ('real',
    """
    The real part of the array.

    Examples
    --------
    >>> import numpy as np
    >>> x = np.sqrt([1+0j, 0+1j])
    >>> x.real
    array([ 1.        ,  0.70710678])
    >>> x.real.dtype
    dtype('float64')

    See Also
    --------
    numpy.real : equivalent function

    """))


add_newdoc('numpy._core.multiarray', 'ndarray', ('shape',
    """
    Tuple of array dimensions.

    The shape property is usually used to get the current shape of an array,
    but may also be used to reshape the array in-place by assigning a tuple of
    array dimensions to it.  As with `numpy.reshape`, one of the new shape
    dimensions can be -1, in which case its value is inferred from the size of
    the array and the remaining dimensions. Reshaping an array in-place will
    fail if a copy is required.

    .. warning::

        Setting ``arr.shape`` is discouraged and may be deprecated in the
        future.  Using `ndarray.reshape` is the preferred approach.

    Examples
    --------
    >>> import numpy as np
    >>> x = np.array([1, 2, 3, 4])
    >>> x.shape
    (4,)
    >>> y = np.zeros((2, 3, 4))
    >>> y.shape
    (2, 3, 4)
    >>> y.shape = (3, 8)
    >>> y
    array([[ 0.,  0.,  0.,  0.,  0.,  0.,  0.,  0.],
           [ 0.,  0.,  0.,  0.,  0.,  0.,  0.,  0.],
           [ 0.,  0.,  0.,  0.,  0.,  0.,  0.,  0.]])
    >>> y.shape = (3, 6)
    Traceback (most recent call last):
      File "<stdin>", line 1, in <module>
    ValueError: total size of new array must be unchanged
    >>> np.zeros((4,2))[::2].shape = (-1,)
    Traceback (most recent call last):
      File "<stdin>", line 1, in <module>
    AttributeError: Incompatible shape for in-place modification. Use
    `.reshape()` to make a copy with the desired shape.

    See Also
    --------
    numpy.shape : Equivalent getter function.
    numpy.reshape : Function similar to setting ``shape``.
    ndarray.reshape : Method similar to setting ``shape``.

    """))


add_newdoc('numpy._core.multiarray', 'ndarray', ('size',
    """
    Number of elements in the array.

    Equal to ``np.prod(a.shape)``, i.e., the product of the array's
    dimensions.

    Notes
    -----
    `a.size` returns a standard arbitrary precision Python integer. This
    may not be the case with other methods of obtaining the same value
    (like the suggested ``np.prod(a.shape)``, which returns an instance
    of ``np.int_``), and may be relevant if the value is used further in
    calculations that may overflow a fixed size integer type.

    Examples
    --------
    >>> import numpy as np
    >>> x = np.zeros((3, 5, 2), dtype=np.complex128)
    >>> x.size
    30
    >>> np.prod(x.shape)
    30

    """))


add_newdoc('numpy._core.multiarray', 'ndarray', ('strides',
    """
    Tuple of bytes to step in each dimension when traversing an array.

    The byte offset of element ``(i[0], i[1], ..., i[n])`` in an array `a`
    is::

        offset = sum(np.array(i) * a.strides)

    A more detailed explanation of strides can be found in
    :ref:`arrays.ndarray`.

    .. warning::

        Setting ``arr.strides`` is discouraged and may be deprecated in the
        future.  `numpy.lib.stride_tricks.as_strided` should be preferred
        to create a new view of the same data in a safer way.

    Notes
    -----
    Imagine an array of 32-bit integers (each 4 bytes)::

      x = np.array([[0, 1, 2, 3, 4],
                    [5, 6, 7, 8, 9]], dtype=np.int32)

    This array is stored in memory as 40 bytes, one after the other
    (known as a contiguous block of memory).  The strides of an array tell
    us how many bytes we have to skip in memory to move to the next position
    along a certain axis.  For example, we have to skip 4 bytes (1 value) to
    move to the next column, but 20 bytes (5 values) to get to the same
    position in the next row.  As such, the strides for the array `x` will be
    ``(20, 4)``.

    See Also
    --------
    numpy.lib.stride_tricks.as_strided

    Examples
    --------
    >>> import numpy as np
    >>> y = np.reshape(np.arange(2*3*4), (2,3,4))
    >>> y
    array([[[ 0,  1,  2,  3],
            [ 4,  5,  6,  7],
            [ 8,  9, 10, 11]],
           [[12, 13, 14, 15],
            [16, 17, 18, 19],
            [20, 21, 22, 23]]])
    >>> y.strides
    (48, 16, 4)
    >>> y[1,1,1]
    17
    >>> offset=sum(y.strides * np.array((1,1,1)))
    >>> offset/y.itemsize
    17

    >>> x = np.reshape(np.arange(5*6*7*8), (5,6,7,8)).transpose(2,3,1,0)
    >>> x.strides
    (32, 4, 224, 1344)
    >>> i = np.array([3,5,2,2])
    >>> offset = sum(i * x.strides)
    >>> x[3,5,2,2]
    813
    >>> offset / x.itemsize
    813

    """))


add_newdoc('numpy._core.multiarray', 'ndarray', ('T',
    """
    View of the transposed array.

    Same as ``self.transpose()``.

    Examples
    --------
    >>> import numpy as np
    >>> a = np.array([[1, 2], [3, 4]])
    >>> a
    array([[1, 2],
           [3, 4]])
    >>> a.T
    array([[1, 3],
           [2, 4]])

    >>> a = np.array([1, 2, 3, 4])
    >>> a
    array([1, 2, 3, 4])
    >>> a.T
    array([1, 2, 3, 4])

    See Also
    --------
    transpose

    """))


add_newdoc('numpy._core.multiarray', 'ndarray', ('mT',
    """
    View of the matrix transposed array.

    The matrix transpose is the transpose of the last two dimensions, even
    if the array is of higher dimension.

    .. versionadded:: 2.0

    Raises
    ------
    ValueError
        If the array is of dimension less than 2.

    Examples
    --------
    >>> import numpy as np
    >>> a = np.array([[1, 2], [3, 4]])
    >>> a
    array([[1, 2],
           [3, 4]])
    >>> a.mT
    array([[1, 3],
           [2, 4]])

    >>> a = np.arange(8).reshape((2, 2, 2))
    >>> a
    array([[[0, 1],
            [2, 3]],
    <BLANKLINE>
           [[4, 5],
            [6, 7]]])
    >>> a.mT
    array([[[0, 2],
            [1, 3]],
    <BLANKLINE>
           [[4, 6],
            [5, 7]]])

    """))
##############################################################################
#
# ndarray methods
#
##############################################################################


add_newdoc('numpy._core.multiarray', 'ndarray', ('__array__',
    """
    a.__array__([dtype], *, copy=None)

    For ``dtype`` parameter it returns a new reference to self if
    ``dtype`` is not given or it matches array's data type.
    A new array of provided data type is returned if ``dtype``
    is different from the current data type of the array.
    For ``copy`` parameter it returns a new reference to self if
    ``copy=False`` or ``copy=None`` and copying isn't enforced by ``dtype``
    parameter. The method returns a new array for ``copy=True``, regardless of
    ``dtype`` parameter.

    A more detailed explanation of the ``__array__`` interface
    can be found in :ref:`dunder_array.interface`.

    """))


add_newdoc('numpy._core.multiarray', 'ndarray', ('__array_finalize__',
    """
    a.__array_finalize__(obj, /)

    Present so subclasses can call super. Does nothing.

    """))


add_newdoc('numpy._core.multiarray', 'ndarray', ('__array_wrap__',
    """
    a.__array_wrap__(array[, context], /)

    Returns a view of `array` with the same type as self.

    """))


add_newdoc('numpy._core.multiarray', 'ndarray', ('__copy__',
    """
    a.__copy__()

    Used if :func:`copy.copy` is called on an array. Returns a copy of the array.

    Equivalent to ``a.copy(order='K')``.

    """))


add_newdoc('numpy._core.multiarray', 'ndarray', ('__class_getitem__',
    """
    a.__class_getitem__(item, /)

    Return a parametrized wrapper around the `~numpy.ndarray` type.

    .. versionadded:: 1.22

    Returns
    -------
    alias : types.GenericAlias
        A parametrized `~numpy.ndarray` type.

    Examples
    --------
    >>> from typing import Any
    >>> import numpy as np

    >>> np.ndarray[Any, np.dtype[Any]]
    numpy.ndarray[typing.Any, numpy.dtype[typing.Any]]

    See Also
    --------
    :pep:`585` : Type hinting generics in standard collections.
    numpy.typing.NDArray : An ndarray alias :term:`generic <generic type>`
                        w.r.t. its `dtype.type <numpy.dtype.type>`.

    """))


add_newdoc('numpy._core.multiarray', 'ndarray', ('__deepcopy__',
    """
    a.__deepcopy__(memo, /)

    Used if :func:`copy.deepcopy` is called on an array.

    """))


add_newdoc('numpy._core.multiarray', 'ndarray', ('__reduce__',
    """
    a.__reduce__()

    For pickling.

    """))


add_newdoc('numpy._core.multiarray', 'ndarray', ('__setstate__',
    """
    a.__setstate__(state, /)

    For unpickling.

    The `state` argument must be a sequence that contains the following
    elements:

    Parameters
    ----------
    version : int
        optional pickle version. If omitted defaults to 0.
    shape : tuple
    dtype : data-type
    isFortran : bool
    rawdata : string or list
        a binary string with the data (or a list if 'a' is an object array)

    """))


add_newdoc('numpy._core.multiarray', 'ndarray', ('all',
    """
    a.all(axis=None, out=None, keepdims=False, *, where=True)

    Returns True if all elements evaluate to True.

    Refer to `numpy.all` for full documentation.

    See Also
    --------
    numpy.all : equivalent function

    """))


add_newdoc('numpy._core.multiarray', 'ndarray', ('any',
    """
    a.any(axis=None, out=None, keepdims=False, *, where=True)

    Returns True if any of the elements of `a` evaluate to True.

    Refer to `numpy.any` for full documentation.

    See Also
    --------
    numpy.any : equivalent function

    """))


add_newdoc('numpy._core.multiarray', 'ndarray', ('argmax',
    """
    a.argmax(axis=None, out=None, *, keepdims=False)

    Return indices of the maximum values along the given axis.

    Refer to `numpy.argmax` for full documentation.

    See Also
    --------
    numpy.argmax : equivalent function

    """))


add_newdoc('numpy._core.multiarray', 'ndarray', ('argmin',
    """
    a.argmin(axis=None, out=None, *, keepdims=False)

    Return indices of the minimum values along the given axis.

    Refer to `numpy.argmin` for detailed documentation.

    See Also
    --------
    numpy.argmin : equivalent function

    """))


add_newdoc('numpy._core.multiarray', 'ndarray', ('argsort',
    """
    a.argsort(axis=-1, kind=None, order=None)

    Returns the indices that would sort this array.

    Refer to `numpy.argsort` for full documentation.

    See Also
    --------
    numpy.argsort : equivalent function

    """))


add_newdoc('numpy._core.multiarray', 'ndarray', ('argpartition',
    """
    a.argpartition(kth, axis=-1, kind='introselect', order=None)

    Returns the indices that would partition this array.

    Refer to `numpy.argpartition` for full documentation.

    See Also
    --------
    numpy.argpartition : equivalent function

    """))


add_newdoc('numpy._core.multiarray', 'ndarray', ('astype',
    """
    a.astype(dtype, order='K', casting='unsafe', subok=True, copy=True)

    Copy of the array, cast to a specified type.

    Parameters
    ----------
    dtype : str or dtype
        Typecode or data-type to which the array is cast.
    order : {'C', 'F', 'A', 'K'}, optional
        Controls the memory layout order of the result.
        'C' means C order, 'F' means Fortran order, 'A'
        means 'F' order if all the arrays are Fortran contiguous,
        'C' order otherwise, and 'K' means as close to the
        order the array elements appear in memory as possible.
        Default is 'K'.
    casting : {'no', 'equiv', 'safe', 'same_kind', 'unsafe'}, optional
        Controls what kind of data casting may occur. Defaults to 'unsafe'
        for backwards compatibility.

        * 'no' means the data types should not be cast at all.
        * 'equiv' means only byte-order changes are allowed.
        * 'safe' means only casts which can preserve values are allowed.
        * 'same_kind' means only safe casts or casts within a kind,
          like float64 to float32, are allowed.
        * 'unsafe' means any data conversions may be done.
    subok : bool, optional
        If True, then sub-classes will be passed-through (default), otherwise
        the returned array will be forced to be a base-class array.
    copy : bool, optional
        By default, astype always returns a newly allocated array. If this
        is set to false, and the `dtype`, `order`, and `subok`
        requirements are satisfied, the input array is returned instead
        of a copy.

    Returns
    -------
    arr_t : ndarray
        Unless `copy` is False and the other conditions for returning the input
        array are satisfied (see description for `copy` input parameter), `arr_t`
        is a new array of the same shape as the input array, with dtype, order
        given by `dtype`, `order`.

    Raises
    ------
    ComplexWarning
        When casting from complex to float or int. To avoid this,
        one should use ``a.real.astype(t)``.

    Examples
    --------
    >>> import numpy as np
    >>> x = np.array([1, 2, 2.5])
    >>> x
    array([1. ,  2. ,  2.5])

    >>> x.astype(int)
    array([1, 2, 2])

    """))


add_newdoc('numpy._core.multiarray', 'ndarray', ('byteswap',
    """
    a.byteswap(inplace=False)

    Swap the bytes of the array elements

    Toggle between low-endian and big-endian data representation by
    returning a byteswapped array, optionally swapped in-place.
    Arrays of byte-strings are not swapped. The real and imaginary
    parts of a complex number are swapped individually.

    Parameters
    ----------
    inplace : bool, optional
        If ``True``, swap bytes in-place, default is ``False``.

    Returns
    -------
    out : ndarray
        The byteswapped array. If `inplace` is ``True``, this is
        a view to self.

    Examples
    --------
    >>> import numpy as np
    >>> A = np.array([1, 256, 8755], dtype=np.int16)
    >>> list(map(hex, A))
    ['0x1', '0x100', '0x2233']
    >>> A.byteswap(inplace=True)
    array([  256,     1, 13090], dtype=int16)
    >>> list(map(hex, A))
    ['0x100', '0x1', '0x3322']

    Arrays of byte-strings are not swapped

    >>> A = np.array([b'ceg', b'fac'])
    >>> A.byteswap()
    array([b'ceg', b'fac'], dtype='|S3')

    ``A.view(A.dtype.newbyteorder()).byteswap()`` produces an array with
    the same values but different representation in memory

    >>> A = np.array([1, 2, 3],dtype=np.int64)
    >>> A.view(np.uint8)
    array([1, 0, 0, 0, 0, 0, 0, 0, 2, 0, 0, 0, 0, 0, 0, 0, 3, 0, 0, 0, 0, 0,
           0, 0], dtype=uint8)
    >>> A.view(A.dtype.newbyteorder()).byteswap(inplace=True)
    array([1, 2, 3], dtype='>i8')
    >>> A.view(np.uint8)
    array([0, 0, 0, 0, 0, 0, 0, 1, 0, 0, 0, 0, 0, 0, 0, 2, 0, 0, 0, 0, 0, 0,
           0, 3], dtype=uint8)

    """))


add_newdoc('numpy._core.multiarray', 'ndarray', ('choose',
    """
    a.choose(choices, out=None, mode='raise')

    Use an index array to construct a new array from a set of choices.

    Refer to `numpy.choose` for full documentation.

    See Also
    --------
    numpy.choose : equivalent function

    """))


add_newdoc('numpy._core.multiarray', 'ndarray', ('clip',
    """
    a.clip(min=None, max=None, out=None, **kwargs)

    Return an array whose values are limited to ``[min, max]``.
    One of max or min must be given.

    Refer to `numpy.clip` for full documentation.

    See Also
    --------
    numpy.clip : equivalent function

    """))


add_newdoc('numpy._core.multiarray', 'ndarray', ('compress',
    """
    a.compress(condition, axis=None, out=None)

    Return selected slices of this array along given axis.

    Refer to `numpy.compress` for full documentation.

    See Also
    --------
    numpy.compress : equivalent function

    """))


add_newdoc('numpy._core.multiarray', 'ndarray', ('conj',
    """
    a.conj()

    Complex-conjugate all elements.

    Refer to `numpy.conjugate` for full documentation.

    See Also
    --------
    numpy.conjugate : equivalent function

    """))


add_newdoc('numpy._core.multiarray', 'ndarray', ('conjugate',
    """
    a.conjugate()

    Return the complex conjugate, element-wise.

    Refer to `numpy.conjugate` for full documentation.

    See Also
    --------
    numpy.conjugate : equivalent function

    """))


add_newdoc('numpy._core.multiarray', 'ndarray', ('copy',
    """
    a.copy(order='C')

    Return a copy of the array.

    Parameters
    ----------
    order : {'C', 'F', 'A', 'K'}, optional
        Controls the memory layout of the copy. 'C' means C-order,
        'F' means F-order, 'A' means 'F' if `a` is Fortran contiguous,
        'C' otherwise. 'K' means match the layout of `a` as closely
        as possible. (Note that this function and :func:`numpy.copy` are very
        similar but have different default values for their order=
        arguments, and this function always passes sub-classes through.)

    See also
    --------
    numpy.copy : Similar function with different default behavior
    numpy.copyto

    Notes
    -----
    This function is the preferred method for creating an array copy.  The
    function :func:`numpy.copy` is similar, but it defaults to using order 'K',
    and will not pass sub-classes through by default.

    Examples
    --------
    >>> import numpy as np
    >>> x = np.array([[1,2,3],[4,5,6]], order='F')

    >>> y = x.copy()

    >>> x.fill(0)

    >>> x
    array([[0, 0, 0],
           [0, 0, 0]])

    >>> y
    array([[1, 2, 3],
           [4, 5, 6]])

    >>> y.flags['C_CONTIGUOUS']
    True

    For arrays containing Python objects (e.g. dtype=object),
    the copy is a shallow one. The new array will contain the
    same object which may lead to surprises if that object can
    be modified (is mutable):

    >>> a = np.array([1, 'm', [2, 3, 4]], dtype=object)
    >>> b = a.copy()
    >>> b[2][0] = 10
    >>> a
    array([1, 'm', list([10, 3, 4])], dtype=object)

    To ensure all elements within an ``object`` array are copied,
    use `copy.deepcopy`:

    >>> import copy
    >>> a = np.array([1, 'm', [2, 3, 4]], dtype=object)
    >>> c = copy.deepcopy(a)
    >>> c[2][0] = 10
    >>> c
    array([1, 'm', list([10, 3, 4])], dtype=object)
    >>> a
    array([1, 'm', list([2, 3, 4])], dtype=object)

    """))


add_newdoc('numpy._core.multiarray', 'ndarray', ('cumprod',
    """
    a.cumprod(axis=None, dtype=None, out=None)

    Return the cumulative product of the elements along the given axis.

    Refer to `numpy.cumprod` for full documentation.

    See Also
    --------
    numpy.cumprod : equivalent function

    """))


add_newdoc('numpy._core.multiarray', 'ndarray', ('cumsum',
    """
    a.cumsum(axis=None, dtype=None, out=None)

    Return the cumulative sum of the elements along the given axis.

    Refer to `numpy.cumsum` for full documentation.

    See Also
    --------
    numpy.cumsum : equivalent function

    """))


add_newdoc('numpy._core.multiarray', 'ndarray', ('diagonal',
    """
    a.diagonal(offset=0, axis1=0, axis2=1)

    Return specified diagonals. In NumPy 1.9 the returned array is a
    read-only view instead of a copy as in previous NumPy versions.  In
    a future version the read-only restriction will be removed.

    Refer to :func:`numpy.diagonal` for full documentation.

    See Also
    --------
    numpy.diagonal : equivalent function

    """))


add_newdoc('numpy._core.multiarray', 'ndarray', ('dot'))


add_newdoc('numpy._core.multiarray', 'ndarray', ('dump',
    """
    a.dump(file)

    Dump a pickle of the array to the specified file.
    The array can be read back with pickle.load or numpy.load.

    Parameters
    ----------
    file : str or Path
        A string naming the dump file.

    """))


add_newdoc('numpy._core.multiarray', 'ndarray', ('dumps',
    """
    a.dumps()

    Returns the pickle of the array as a string.
    pickle.loads will convert the string back to an array.

    Parameters
    ----------
    None

    """))


add_newdoc('numpy._core.multiarray', 'ndarray', ('fill',
    """
    a.fill(value)

    Fill the array with a scalar value.

    Parameters
    ----------
    value : scalar
        All elements of `a` will be assigned this value.

    Examples
    --------
    >>> import numpy as np
    >>> a = np.array([1, 2])
    >>> a.fill(0)
    >>> a
    array([0, 0])
    >>> a = np.empty(2)
    >>> a.fill(1)
    >>> a
    array([1.,  1.])

    Fill expects a scalar value and always behaves the same as assigning
    to a single array element.  The following is a rare example where this
    distinction is important:

    >>> a = np.array([None, None], dtype=object)
    >>> a[0] = np.array(3)
    >>> a
    array([array(3), None], dtype=object)
    >>> a.fill(np.array(3))
    >>> a
    array([array(3), array(3)], dtype=object)

    Where other forms of assignments will unpack the array being assigned:

    >>> a[...] = np.array(3)
    >>> a
    array([3, 3], dtype=object)

    """))


add_newdoc('numpy._core.multiarray', 'ndarray', ('flatten',
    """
    a.flatten(order='C')

    Return a copy of the array collapsed into one dimension.

    Parameters
    ----------
    order : {'C', 'F', 'A', 'K'}, optional
        'C' means to flatten in row-major (C-style) order.
        'F' means to flatten in column-major (Fortran-
        style) order. 'A' means to flatten in column-major
        order if `a` is Fortran *contiguous* in memory,
        row-major order otherwise. 'K' means to flatten
        `a` in the order the elements occur in memory.
        The default is 'C'.

    Returns
    -------
    y : ndarray
        A copy of the input array, flattened to one dimension.

    See Also
    --------
    ravel : Return a flattened array.
    flat : A 1-D flat iterator over the array.

    Examples
    --------
    >>> import numpy as np
    >>> a = np.array([[1,2], [3,4]])
    >>> a.flatten()
    array([1, 2, 3, 4])
    >>> a.flatten('F')
    array([1, 3, 2, 4])

    """))


add_newdoc('numpy._core.multiarray', 'ndarray', ('getfield',
    """
    a.getfield(dtype, offset=0)

    Returns a field of the given array as a certain type.

    A field is a view of the array data with a given data-type. The values in
    the view are determined by the given type and the offset into the current
    array in bytes. The offset needs to be such that the view dtype fits in the
    array dtype; for example an array of dtype complex128 has 16-byte elements.
    If taking a view with a 32-bit integer (4 bytes), the offset needs to be
    between 0 and 12 bytes.

    Parameters
    ----------
    dtype : str or dtype
        The data type of the view. The dtype size of the view can not be larger
        than that of the array itself.
    offset : int
        Number of bytes to skip before beginning the element view.

    Examples
    --------
    >>> import numpy as np
    >>> x = np.diag([1.+1.j]*2)
    >>> x[1, 1] = 2 + 4.j
    >>> x
    array([[1.+1.j,  0.+0.j],
           [0.+0.j,  2.+4.j]])
    >>> x.getfield(np.float64)
    array([[1.,  0.],
           [0.,  2.]])

    By choosing an offset of 8 bytes we can select the complex part of the
    array for our view:

    >>> x.getfield(np.float64, offset=8)
    array([[1.,  0.],
           [0.,  4.]])

    """))


add_newdoc('numpy._core.multiarray', 'ndarray', ('item',
    """
    a.item(*args)

    Copy an element of an array to a standard Python scalar and return it.

    Parameters
    ----------
    \\*args : Arguments (variable number and type)

        * none: in this case, the method only works for arrays
          with one element (`a.size == 1`), which element is
          copied into a standard Python scalar object and returned.

        * int_type: this argument is interpreted as a flat index into
          the array, specifying which element to copy and return.

        * tuple of int_types: functions as does a single int_type argument,
          except that the argument is interpreted as an nd-index into the
          array.

    Returns
    -------
    z : Standard Python scalar object
        A copy of the specified element of the array as a suitable
        Python scalar

    Notes
    -----
    When the data type of `a` is longdouble or clongdouble, item() returns
    a scalar array object because there is no available Python scalar that
    would not lose information. Void arrays return a buffer object for item(),
    unless fields are defined, in which case a tuple is returned.

    `item` is very similar to a[args], except, instead of an array scalar,
    a standard Python scalar is returned. This can be useful for speeding up
    access to elements of the array and doing arithmetic on elements of the
    array using Python's optimized math.

    Examples
    --------
    >>> import numpy as np
    >>> np.random.seed(123)
    >>> x = np.random.randint(9, size=(3, 3))
    >>> x
    array([[2, 2, 6],
           [1, 3, 6],
           [1, 0, 1]])
    >>> x.item(3)
    1
    >>> x.item(7)
    0
    >>> x.item((0, 1))
    2
    >>> x.item((2, 2))
    1

    For an array with object dtype, elements are returned as-is.

    >>> a = np.array([np.int64(1)], dtype=object)
    >>> a.item() #return np.int64
    np.int64(1)

    """))


add_newdoc('numpy._core.multiarray', 'ndarray', ('max',
    """
    a.max(axis=None, out=None, keepdims=False, initial=<no value>, where=True)

    Return the maximum along a given axis.

    Refer to `numpy.amax` for full documentation.

    See Also
    --------
    numpy.amax : equivalent function

    """))


add_newdoc('numpy._core.multiarray', 'ndarray', ('mean',
    """
    a.mean(axis=None, dtype=None, out=None, keepdims=False, *, where=True)

    Returns the average of the array elements along given axis.

    Refer to `numpy.mean` for full documentation.

    See Also
    --------
    numpy.mean : equivalent function

    """))


add_newdoc('numpy._core.multiarray', 'ndarray', ('min',
    """
    a.min(axis=None, out=None, keepdims=False, initial=<no value>, where=True)

    Return the minimum along a given axis.

    Refer to `numpy.amin` for full documentation.

    See Also
    --------
    numpy.amin : equivalent function

    """))


add_newdoc('numpy._core.multiarray', 'ndarray', ('nonzero',
    """
    a.nonzero()

    Return the indices of the elements that are non-zero.

    Refer to `numpy.nonzero` for full documentation.

    See Also
    --------
    numpy.nonzero : equivalent function

    """))


add_newdoc('numpy._core.multiarray', 'ndarray', ('prod',
    """
    a.prod(axis=None, dtype=None, out=None, keepdims=False,
        initial=1, where=True)

    Return the product of the array elements over the given axis

    Refer to `numpy.prod` for full documentation.

    See Also
    --------
    numpy.prod : equivalent function

    """))


add_newdoc('numpy._core.multiarray', 'ndarray', ('put',
    """
    a.put(indices, values, mode='raise')

    Set ``a.flat[n] = values[n]`` for all `n` in indices.

    Refer to `numpy.put` for full documentation.

    See Also
    --------
    numpy.put : equivalent function

    """))


add_newdoc('numpy._core.multiarray', 'ndarray', ('ravel',
    """
    a.ravel([order])

    Return a flattened array.

    Refer to `numpy.ravel` for full documentation.

    See Also
    --------
    numpy.ravel : equivalent function

    ndarray.flat : a flat iterator on the array.

    """))


add_newdoc('numpy._core.multiarray', 'ndarray', ('repeat',
    """
    a.repeat(repeats, axis=None)

    Repeat elements of an array.

    Refer to `numpy.repeat` for full documentation.

    See Also
    --------
    numpy.repeat : equivalent function

    """))


add_newdoc('numpy._core.multiarray', 'ndarray', ('reshape',
    """
    a.reshape(shape, /, *, order='C', copy=None)

    Returns an array containing the same data with a new shape.

    Refer to `numpy.reshape` for full documentation.

    See Also
    --------
    numpy.reshape : equivalent function

    Notes
    -----
    Unlike the free function `numpy.reshape`, this method on `ndarray` allows
    the elements of the shape parameter to be passed in as separate arguments.
    For example, ``a.reshape(10, 11)`` is equivalent to
    ``a.reshape((10, 11))``.

    """))


add_newdoc('numpy._core.multiarray', 'ndarray', ('resize',
    """
    a.resize(new_shape, refcheck=True)

    Change shape and size of array in-place.

    Parameters
    ----------
    new_shape : tuple of ints, or `n` ints
        Shape of resized array.
    refcheck : bool, optional
        If False, reference count will not be checked. Default is True.

    Returns
    -------
    None

    Raises
    ------
    ValueError
        If `a` does not own its own data or references or views to it exist,
        and the data memory must be changed.
        PyPy only: will always raise if the data memory must be changed, since
        there is no reliable way to determine if references or views to it
        exist.

    SystemError
        If the `order` keyword argument is specified. This behaviour is a
        bug in NumPy.

    See Also
    --------
    resize : Return a new array with the specified shape.

    Notes
    -----
    This reallocates space for the data area if necessary.

    Only contiguous arrays (data elements consecutive in memory) can be
    resized.

    The purpose of the reference count check is to make sure you
    do not use this array as a buffer for another Python object and then
    reallocate the memory. However, reference counts can increase in
    other ways so if you are sure that you have not shared the memory
    for this array with another Python object, then you may safely set
    `refcheck` to False.

    Examples
    --------
    Shrinking an array: array is flattened (in the order that the data are
    stored in memory), resized, and reshaped:

    >>> import numpy as np

    >>> a = np.array([[0, 1], [2, 3]], order='C')
    >>> a.resize((2, 1))
    >>> a
    array([[0],
           [1]])

    >>> a = np.array([[0, 1], [2, 3]], order='F')
    >>> a.resize((2, 1))
    >>> a
    array([[0],
           [2]])

    Enlarging an array: as above, but missing entries are filled with zeros:

    >>> b = np.array([[0, 1], [2, 3]])
    >>> b.resize(2, 3) # new_shape parameter doesn't have to be a tuple
    >>> b
    array([[0, 1, 2],
           [3, 0, 0]])

    Referencing an array prevents resizing...

    >>> c = a
    >>> a.resize((1, 1))
    Traceback (most recent call last):
    ...
    ValueError: cannot resize an array that references or is referenced ...

    Unless `refcheck` is False:

    >>> a.resize((1, 1), refcheck=False)
    >>> a
    array([[0]])
    >>> c
    array([[0]])

    """))


add_newdoc('numpy._core.multiarray', 'ndarray', ('round',
    """
    a.round(decimals=0, out=None)

    Return `a` with each element rounded to the given number of decimals.

    Refer to `numpy.around` for full documentation.

    See Also
    --------
    numpy.around : equivalent function

    """))


add_newdoc('numpy._core.multiarray', 'ndarray', ('searchsorted',
    """
    a.searchsorted(v, side='left', sorter=None)

    Find indices where elements of v should be inserted in a to maintain order.

    For full documentation, see `numpy.searchsorted`

    See Also
    --------
    numpy.searchsorted : equivalent function

    """))


add_newdoc('numpy._core.multiarray', 'ndarray', ('setfield',
    """
    a.setfield(val, dtype, offset=0)

    Put a value into a specified place in a field defined by a data-type.

    Place `val` into `a`'s field defined by `dtype` and beginning `offset`
    bytes into the field.

    Parameters
    ----------
    val : object
        Value to be placed in field.
    dtype : dtype object
        Data-type of the field in which to place `val`.
    offset : int, optional
        The number of bytes into the field at which to place `val`.

    Returns
    -------
    None

    See Also
    --------
    getfield

    Examples
    --------
    >>> import numpy as np
    >>> x = np.eye(3)
    >>> x.getfield(np.float64)
    array([[1.,  0.,  0.],
           [0.,  1.,  0.],
           [0.,  0.,  1.]])
    >>> x.setfield(3, np.int32)
    >>> x.getfield(np.int32)
    array([[3, 3, 3],
           [3, 3, 3],
           [3, 3, 3]], dtype=int32)
    >>> x
    array([[1.0e+000, 1.5e-323, 1.5e-323],
           [1.5e-323, 1.0e+000, 1.5e-323],
           [1.5e-323, 1.5e-323, 1.0e+000]])
    >>> x.setfield(np.eye(3), np.int32)
    >>> x
    array([[1.,  0.,  0.],
           [0.,  1.,  0.],
           [0.,  0.,  1.]])

    """))


add_newdoc('numpy._core.multiarray', 'ndarray', ('setflags',
    """
    a.setflags(write=None, align=None, uic=None)

    Set array flags WRITEABLE, ALIGNED, WRITEBACKIFCOPY,
    respectively.

    These Boolean-valued flags affect how numpy interprets the memory
    area used by `a` (see Notes below). The ALIGNED flag can only
    be set to True if the data is actually aligned according to the type.
    The WRITEBACKIFCOPY flag can never be set
    to True. The flag WRITEABLE can only be set to True if the array owns its
    own memory, or the ultimate owner of the memory exposes a writeable buffer
    interface, or is a string. (The exception for string is made so that
    unpickling can be done without copying memory.)

    Parameters
    ----------
    write : bool, optional
        Describes whether or not `a` can be written to.
    align : bool, optional
        Describes whether or not `a` is aligned properly for its type.
    uic : bool, optional
        Describes whether or not `a` is a copy of another "base" array.

    Notes
    -----
    Array flags provide information about how the memory area used
    for the array is to be interpreted. There are 7 Boolean flags
    in use, only three of which can be changed by the user:
    WRITEBACKIFCOPY, WRITEABLE, and ALIGNED.

    WRITEABLE (W) the data area can be written to;

    ALIGNED (A) the data and strides are aligned appropriately for the hardware
    (as determined by the compiler);

    WRITEBACKIFCOPY (X) this array is a copy of some other array (referenced
    by .base). When the C-API function PyArray_ResolveWritebackIfCopy is
    called, the base array will be updated with the contents of this array.

    All flags can be accessed using the single (upper case) letter as well
    as the full name.

    Examples
    --------
    >>> import numpy as np
    >>> y = np.array([[3, 1, 7],
    ...               [2, 0, 0],
    ...               [8, 5, 9]])
    >>> y
    array([[3, 1, 7],
           [2, 0, 0],
           [8, 5, 9]])
    >>> y.flags
      C_CONTIGUOUS : True
      F_CONTIGUOUS : False
      OWNDATA : True
      WRITEABLE : True
      ALIGNED : True
      WRITEBACKIFCOPY : False
    >>> y.setflags(write=0, align=0)
    >>> y.flags
      C_CONTIGUOUS : True
      F_CONTIGUOUS : False
      OWNDATA : True
      WRITEABLE : False
      ALIGNED : False
      WRITEBACKIFCOPY : False
    >>> y.setflags(uic=1)
    Traceback (most recent call last):
      File "<stdin>", line 1, in <module>
    ValueError: cannot set WRITEBACKIFCOPY flag to True

    """))


add_newdoc('numpy._core.multiarray', 'ndarray', ('sort',
    """
    a.sort(axis=-1, kind=None, order=None)

    Sort an array in-place. Refer to `numpy.sort` for full documentation.

    Parameters
    ----------
    axis : int, optional
        Axis along which to sort. Default is -1, which means sort along the
        last axis.
    kind : {'quicksort', 'mergesort', 'heapsort', 'stable'}, optional
        Sorting algorithm. The default is 'quicksort'. Note that both 'stable'
        and 'mergesort' use timsort under the covers and, in general, the
        actual implementation will vary with datatype. The 'mergesort' option
        is retained for backwards compatibility.
    order : str or list of str, optional
        When `a` is an array with fields defined, this argument specifies
        which fields to compare first, second, etc.  A single field can
        be specified as a string, and not all fields need be specified,
        but unspecified fields will still be used, in the order in which
        they come up in the dtype, to break ties.

    See Also
    --------
    numpy.sort : Return a sorted copy of an array.
    numpy.argsort : Indirect sort.
    numpy.lexsort : Indirect stable sort on multiple keys.
    numpy.searchsorted : Find elements in sorted array.
    numpy.partition: Partial sort.

    Notes
    -----
    See `numpy.sort` for notes on the different sorting algorithms.

    Examples
    --------
    >>> import numpy as np
    >>> a = np.array([[1,4], [3,1]])
    >>> a.sort(axis=1)
    >>> a
    array([[1, 4],
           [1, 3]])
    >>> a.sort(axis=0)
    >>> a
    array([[1, 3],
           [1, 4]])

    Use the `order` keyword to specify a field to use when sorting a
    structured array:

    >>> a = np.array([('a', 2), ('c', 1)], dtype=[('x', 'S1'), ('y', int)])
    >>> a.sort(order='y')
    >>> a
    array([(b'c', 1), (b'a', 2)],
          dtype=[('x', 'S1'), ('y', '<i8')])

    """))


add_newdoc('numpy._core.multiarray', 'ndarray', ('partition',
    """
    a.partition(kth, axis=-1, kind='introselect', order=None)

    Partially sorts the elements in the array in such a way that the value of
    the element in k-th position is in the position it would be in a sorted
    array. In the output array, all elements smaller than the k-th element
    are located to the left of this element and all equal or greater are
    located to its right. The ordering of the elements in the two partitions
    on the either side of the k-th element in the output array is undefined.

    Parameters
    ----------
    kth : int or sequence of ints
        Element index to partition by. The kth element value will be in its
        final sorted position and all smaller elements will be moved before it
        and all equal or greater elements behind it.
        The order of all elements in the partitions is undefined.
        If provided with a sequence of kth it will partition all elements
        indexed by kth of them into their sorted position at once.

        .. deprecated:: 1.22.0
            Passing booleans as index is deprecated.
    axis : int, optional
        Axis along which to sort. Default is -1, which means sort along the
        last axis.
    kind : {'introselect'}, optional
        Selection algorithm. Default is 'introselect'.
    order : str or list of str, optional
        When `a` is an array with fields defined, this argument specifies
        which fields to compare first, second, etc. A single field can
        be specified as a string, and not all fields need to be specified,
        but unspecified fields will still be used, in the order in which
        they come up in the dtype, to break ties.

    See Also
    --------
    numpy.partition : Return a partitioned copy of an array.
    argpartition : Indirect partition.
    sort : Full sort.

    Notes
    -----
    See ``np.partition`` for notes on the different algorithms.

    Examples
    --------
    >>> import numpy as np
    >>> a = np.array([3, 4, 2, 1])
    >>> a.partition(3)
    >>> a
    array([2, 1, 3, 4]) # may vary

    >>> a.partition((1, 3))
    >>> a
    array([1, 2, 3, 4])
    """))


add_newdoc('numpy._core.multiarray', 'ndarray', ('squeeze',
    """
    a.squeeze(axis=None)

    Remove axes of length one from `a`.

    Refer to `numpy.squeeze` for full documentation.

    See Also
    --------
    numpy.squeeze : equivalent function

    """))


add_newdoc('numpy._core.multiarray', 'ndarray', ('std',
    """
    a.std(axis=None, dtype=None, out=None, ddof=0, keepdims=False, *, where=True)

    Returns the standard deviation of the array elements along given axis.

    Refer to `numpy.std` for full documentation.

    See Also
    --------
    numpy.std : equivalent function

    """))


add_newdoc('numpy._core.multiarray', 'ndarray', ('sum',
    """
    a.sum(axis=None, dtype=None, out=None, keepdims=False, initial=0, where=True)

    Return the sum of the array elements over the given axis.

    Refer to `numpy.sum` for full documentation.

    See Also
    --------
    numpy.sum : equivalent function

    """))


add_newdoc('numpy._core.multiarray', 'ndarray', ('swapaxes',
    """
    a.swapaxes(axis1, axis2)

    Return a view of the array with `axis1` and `axis2` interchanged.

    Refer to `numpy.swapaxes` for full documentation.

    See Also
    --------
    numpy.swapaxes : equivalent function

    """))


add_newdoc('numpy._core.multiarray', 'ndarray', ('take',
    """
    a.take(indices, axis=None, out=None, mode='raise')

    Return an array formed from the elements of `a` at the given indices.

    Refer to `numpy.take` for full documentation.

    See Also
    --------
    numpy.take : equivalent function

    """))


add_newdoc('numpy._core.multiarray', 'ndarray', ('tofile',
    """
    a.tofile(fid, sep="", format="%s")

    Write array to a file as text or binary (default).

    Data is always written in 'C' order, independent of the order of `a`.
    The data produced by this method can be recovered using the function
    fromfile().

    Parameters
    ----------
    fid : file or str or Path
        An open file object, or a string containing a filename.
    sep : str
        Separator between array items for text output.
        If "" (empty), a binary file is written, equivalent to
        ``file.write(a.tobytes())``.
    format : str
        Format string for text file output.
        Each entry in the array is formatted to text by first converting
        it to the closest Python type, and then using "format" % item.

    Notes
    -----
    This is a convenience function for quick storage of array data.
    Information on endianness and precision is lost, so this method is not a
    good choice for files intended to archive data or transport data between
    machines with different endianness. Some of these problems can be overcome
    by outputting the data as text files, at the expense of speed and file
    size.

    When fid is a file object, array contents are directly written to the
    file, bypassing the file object's ``write`` method. As a result, tofile
    cannot be used with files objects supporting compression (e.g., GzipFile)
    or file-like objects that do not support ``fileno()`` (e.g., BytesIO).

    """))


add_newdoc('numpy._core.multiarray', 'ndarray', ('tolist',
    """
    a.tolist()

    Return the array as an ``a.ndim``-levels deep nested list of Python scalars.

    Return a copy of the array data as a (nested) Python list.
    Data items are converted to the nearest compatible builtin Python type, via
    the `~numpy.ndarray.item` function.

    If ``a.ndim`` is 0, then since the depth of the nested list is 0, it will
    not be a list at all, but a simple Python scalar.

    Parameters
    ----------
    none

    Returns
    -------
    y : object, or list of object, or list of list of object, or ...
        The possibly nested list of array elements.

    Notes
    -----
    The array may be recreated via ``a = np.array(a.tolist())``, although this
    may sometimes lose precision.

    Examples
    --------
    For a 1D array, ``a.tolist()`` is almost the same as ``list(a)``,
    except that ``tolist`` changes numpy scalars to Python scalars:

    >>> import numpy as np
    >>> a = np.uint32([1, 2])
    >>> a_list = list(a)
    >>> a_list
    [np.uint32(1), np.uint32(2)]
    >>> type(a_list[0])
    <class 'numpy.uint32'>
    >>> a_tolist = a.tolist()
    >>> a_tolist
    [1, 2]
    >>> type(a_tolist[0])
    <class 'int'>

    Additionally, for a 2D array, ``tolist`` applies recursively:

    >>> a = np.array([[1, 2], [3, 4]])
    >>> list(a)
    [array([1, 2]), array([3, 4])]
    >>> a.tolist()
    [[1, 2], [3, 4]]

    The base case for this recursion is a 0D array:

    >>> a = np.array(1)
    >>> list(a)
    Traceback (most recent call last):
      ...
    TypeError: iteration over a 0-d array
    >>> a.tolist()
    1
    """))


add_newdoc('numpy._core.multiarray', 'ndarray', ('tobytes', """
    a.tobytes(order='C')

    Construct Python bytes containing the raw data bytes in the array.

    Constructs Python bytes showing a copy of the raw contents of
    data memory. The bytes object is produced in C-order by default.
    This behavior is controlled by the ``order`` parameter.

    Parameters
    ----------
    order : {'C', 'F', 'A'}, optional
        Controls the memory layout of the bytes object. 'C' means C-order,
        'F' means F-order, 'A' (short for *Any*) means 'F' if `a` is
        Fortran contiguous, 'C' otherwise. Default is 'C'.

    Returns
    -------
    s : bytes
        Python bytes exhibiting a copy of `a`'s raw data.

    See also
    --------
    frombuffer
        Inverse of this operation, construct a 1-dimensional array from Python
        bytes.

    Examples
    --------
    >>> import numpy as np
    >>> x = np.array([[0, 1], [2, 3]], dtype='<u2')
    >>> x.tobytes()
    b'\\x00\\x00\\x01\\x00\\x02\\x00\\x03\\x00'
    >>> x.tobytes('C') == x.tobytes()
    True
    >>> x.tobytes('F')
    b'\\x00\\x00\\x02\\x00\\x01\\x00\\x03\\x00'

    """))


add_newdoc('numpy._core.multiarray', 'ndarray', ('tostring', r"""
    a.tostring(order='C')

    A compatibility alias for `~ndarray.tobytes`, with exactly the same
    behavior.

    Despite its name, it returns :class:`bytes` not :class:`str`\ s.

    .. deprecated:: 1.19.0
    """))


add_newdoc('numpy._core.multiarray', 'ndarray', ('trace',
    """
    a.trace(offset=0, axis1=0, axis2=1, dtype=None, out=None)

    Return the sum along diagonals of the array.

    Refer to `numpy.trace` for full documentation.

    See Also
    --------
    numpy.trace : equivalent function

    """))


add_newdoc('numpy._core.multiarray', 'ndarray', ('transpose',
    """
    a.transpose(*axes)

    Returns a view of the array with axes transposed.

    Refer to `numpy.transpose` for full documentation.

    Parameters
    ----------
    axes : None, tuple of ints, or `n` ints

     * None or no argument: reverses the order of the axes.

     * tuple of ints: `i` in the `j`-th place in the tuple means that the
       array's `i`-th axis becomes the transposed array's `j`-th axis.

     * `n` ints: same as an n-tuple of the same ints (this form is
       intended simply as a "convenience" alternative to the tuple form).

    Returns
    -------
    p : ndarray
        View of the array with its axes suitably permuted.

    See Also
    --------
    transpose : Equivalent function.
    ndarray.T : Array property returning the array transposed.
    ndarray.reshape : Give a new shape to an array without changing its data.

    Examples
    --------
    >>> import numpy as np
    >>> a = np.array([[1, 2], [3, 4]])
    >>> a
    array([[1, 2],
           [3, 4]])
    >>> a.transpose()
    array([[1, 3],
           [2, 4]])
    >>> a.transpose((1, 0))
    array([[1, 3],
           [2, 4]])
    >>> a.transpose(1, 0)
    array([[1, 3],
           [2, 4]])

    >>> a = np.array([1, 2, 3, 4])
    >>> a
    array([1, 2, 3, 4])
    >>> a.transpose()
    array([1, 2, 3, 4])

    """))


add_newdoc('numpy._core.multiarray', 'ndarray', ('var',
    """
    a.var(axis=None, dtype=None, out=None, ddof=0, keepdims=False, *, where=True)

    Returns the variance of the array elements, along given axis.

    Refer to `numpy.var` for full documentation.

    See Also
    --------
    numpy.var : equivalent function

    """))


add_newdoc('numpy._core.multiarray', 'ndarray', ('view',
    """
    a.view([dtype][, type])

    New view of array with the same data.

    .. note::
        Passing None for ``dtype`` is different from omitting the parameter,
        since the former invokes ``dtype(None)`` which is an alias for
        ``dtype('float64')``.

    Parameters
    ----------
    dtype : data-type or ndarray sub-class, optional
        Data-type descriptor of the returned view, e.g., float32 or int16.
        Omitting it results in the view having the same data-type as `a`.
        This argument can also be specified as an ndarray sub-class, which
        then specifies the type of the returned object (this is equivalent to
        setting the ``type`` parameter).
    type : Python type, optional
        Type of the returned view, e.g., ndarray or matrix.  Again, omission
        of the parameter results in type preservation.

    Notes
    -----
    ``a.view()`` is used two different ways:

    ``a.view(some_dtype)`` or ``a.view(dtype=some_dtype)`` constructs a view
    of the array's memory with a different data-type.  This can cause a
    reinterpretation of the bytes of memory.

    ``a.view(ndarray_subclass)`` or ``a.view(type=ndarray_subclass)`` just
    returns an instance of `ndarray_subclass` that looks at the same array
    (same shape, dtype, etc.)  This does not cause a reinterpretation of the
    memory.

    For ``a.view(some_dtype)``, if ``some_dtype`` has a different number of
    bytes per entry than the previous dtype (for example, converting a regular
    array to a structured array), then the last axis of ``a`` must be
    contiguous. This axis will be resized in the result.

    .. versionchanged:: 1.23.0
       Only the last axis needs to be contiguous. Previously, the entire array
       had to be C-contiguous.

    Examples
    --------
    >>> import numpy as np
    >>> x = np.array([(-1, 2)], dtype=[('a', np.int8), ('b', np.int8)])

    Viewing array data using a different type and dtype:

    >>> nonneg = np.dtype([("a", np.uint8), ("b", np.uint8)])
    >>> y = x.view(dtype=nonneg, type=np.recarray)
    >>> x["a"]
    array([-1], dtype=int8)
    >>> y.a
    array([255], dtype=uint8)

    Creating a view on a structured array so it can be used in calculations

    >>> x = np.array([(1, 2),(3,4)], dtype=[('a', np.int8), ('b', np.int8)])
    >>> xv = x.view(dtype=np.int8).reshape(-1,2)
    >>> xv
    array([[1, 2],
           [3, 4]], dtype=int8)
    >>> xv.mean(0)
    array([2.,  3.])

    Making changes to the view changes the underlying array

    >>> xv[0,1] = 20
    >>> x
    array([(1, 20), (3,  4)], dtype=[('a', 'i1'), ('b', 'i1')])

    Using a view to convert an array to a recarray:

    >>> z = x.view(np.recarray)
    >>> z.a
    array([1, 3], dtype=int8)

    Views share data:

    >>> x[0] = (9, 10)
    >>> z[0]
    np.record((9, 10), dtype=[('a', 'i1'), ('b', 'i1')])

    Views that change the dtype size (bytes per entry) should normally be
    avoided on arrays defined by slices, transposes, fortran-ordering, etc.:

    >>> x = np.array([[1, 2, 3], [4, 5, 6]], dtype=np.int16)
    >>> y = x[:, ::2]
    >>> y
    array([[1, 3],
           [4, 6]], dtype=int16)
    >>> y.view(dtype=[('width', np.int16), ('length', np.int16)])
    Traceback (most recent call last):
        ...
    ValueError: To change to a dtype of a different size, the last axis must be contiguous
    >>> z = y.copy()
    >>> z.view(dtype=[('width', np.int16), ('length', np.int16)])
    array([[(1, 3)],
           [(4, 6)]], dtype=[('width', '<i2'), ('length', '<i2')])

    However, views that change dtype are totally fine for arrays with a
    contiguous last axis, even if the rest of the axes are not C-contiguous:

    >>> x = np.arange(2 * 3 * 4, dtype=np.int8).reshape(2, 3, 4)
    >>> x.transpose(1, 0, 2).view(np.int16)
    array([[[ 256,  770],
            [3340, 3854]],
    <BLANKLINE>
           [[1284, 1798],
            [4368, 4882]],
    <BLANKLINE>
           [[2312, 2826],
            [5396, 5910]]], dtype=int16)

    """))


##############################################################################
#
# umath functions
#
##############################################################################

add_newdoc('numpy._core.umath', 'frompyfunc',
    """
    frompyfunc(func, /, nin, nout, *[, identity])

    Takes an arbitrary Python function and returns a NumPy ufunc.

    Can be used, for example, to add broadcasting to a built-in Python
    function (see Examples section).

    Parameters
    ----------
    func : Python function object
        An arbitrary Python function.
    nin : int
        The number of input arguments.
    nout : int
        The number of objects returned by `func`.
    identity : object, optional
        The value to use for the `~numpy.ufunc.identity` attribute of the resulting
        object. If specified, this is equivalent to setting the underlying
        C ``identity`` field to ``PyUFunc_IdentityValue``.
        If omitted, the identity is set to ``PyUFunc_None``. Note that this is
        _not_ equivalent to setting the identity to ``None``, which implies the
        operation is reorderable.

    Returns
    -------
    out : ufunc
        Returns a NumPy universal function (``ufunc``) object.

    See Also
    --------
    vectorize : Evaluates pyfunc over input arrays using broadcasting rules of numpy.

    Notes
    -----
    The returned ufunc always returns PyObject arrays.

    Examples
    --------
    Use frompyfunc to add broadcasting to the Python function ``oct``:

    >>> import numpy as np
    >>> oct_array = np.frompyfunc(oct, 1, 1)
    >>> oct_array(np.array((10, 30, 100)))
    array(['0o12', '0o36', '0o144'], dtype=object)
    >>> np.array((oct(10), oct(30), oct(100))) # for comparison
    array(['0o12', '0o36', '0o144'], dtype='<U5')

    """)


##############################################################################
#
# compiled_base functions
#
##############################################################################

add_newdoc('numpy._core.multiarray', 'add_docstring',
    """
    add_docstring(obj, docstring)

    Add a docstring to a built-in obj if possible.
    If the obj already has a docstring raise a RuntimeError
    If this routine does not know how to add a docstring to the object
    raise a TypeError
    """)

add_newdoc('numpy._core.umath', '_add_newdoc_ufunc',
    """
    add_ufunc_docstring(ufunc, new_docstring)

    Replace the docstring for a ufunc with new_docstring.
    This method will only work if the current docstring for
    the ufunc is NULL. (At the C level, i.e. when ufunc->doc is NULL.)

    Parameters
    ----------
    ufunc : numpy.ufunc
        A ufunc whose current doc is NULL.
    new_docstring : string
        The new docstring for the ufunc.

    Notes
    -----
    This method allocates memory for new_docstring on
    the heap. Technically this creates a memory leak, since this
    memory will not be reclaimed until the end of the program
    even if the ufunc itself is removed. However this will only
    be a problem if the user is repeatedly creating ufuncs with
    no documentation, adding documentation via add_newdoc_ufunc,
    and then throwing away the ufunc.
    """)

add_newdoc('numpy._core.multiarray', 'get_handler_name',
    """
    get_handler_name(a: ndarray) -> str,None

    Return the name of the memory handler used by `a`. If not provided, return
    the name of the memory handler that will be used to allocate data for the
    next `ndarray` in this context. May return None if `a` does not own its
    memory, in which case you can traverse ``a.base`` for a memory handler.
    """)

add_newdoc('numpy._core.multiarray', 'get_handler_version',
    """
    get_handler_version(a: ndarray) -> int,None

    Return the version of the memory handler used by `a`. If not provided,
    return the version of the memory handler that will be used to allocate data
    for the next `ndarray` in this context. May return None if `a` does not own
    its memory, in which case you can traverse ``a.base`` for a memory handler.
    """)

add_newdoc('numpy._core._multiarray_umath', '_array_converter',
    """
    _array_converter(*array_likes)

    Helper to convert one or more objects to arrays.  Integrates machinery
    to deal with the ``result_type`` and ``__array_wrap__``.

    The reason for this is that e.g. ``result_type`` needs to convert to arrays
    to find the ``dtype``.  But converting to an array before calling
    ``result_type`` would incorrectly "forget" whether it was a Python int,
    float, or complex.
    """)

add_newdoc(
    'numpy._core._multiarray_umath', '_array_converter', ('scalar_input',
    """
    A tuple which indicates for each input whether it was a scalar that
    was coerced to a 0-D array (and was not already an array or something
    converted via a protocol like ``__array__()``).
    """))

add_newdoc('numpy._core._multiarray_umath', '_array_converter', ('as_arrays',
    """
    as_arrays(/, subok=True, pyscalars="convert_if_no_array")

    Return the inputs as arrays or scalars.

    Parameters
    ----------
    subok : True or False, optional
        Whether array subclasses are preserved.
    pyscalars : {"convert", "preserve", "convert_if_no_array"}, optional
        To allow NEP 50 weak promotion later, it may be desirable to preserve
        Python scalars.  As default, these are preserved unless all inputs
        are Python scalars.  "convert" enforces an array return.
    """))

add_newdoc('numpy._core._multiarray_umath', '_array_converter', ('result_type',
    """result_type(/, extra_dtype=None, ensure_inexact=False)

    Find the ``result_type`` just as ``np.result_type`` would, but taking
    into account that the original inputs (before converting to an array) may
    have been Python scalars with weak promotion.

    Parameters
    ----------
    extra_dtype : dtype instance or class
        An additional DType or dtype instance to promote (e.g. could be used
        to ensure the result precision is at least float32).
    ensure_inexact : True or False
        When ``True``, ensures a floating point (or complex) result replacing
        the ``arr * 1.`` or ``result_type(..., 0.0)`` pattern.
    """))

add_newdoc('numpy._core._multiarray_umath', '_array_converter', ('wrap',
    """
    wrap(arr, /, to_scalar=None)

    Call ``__array_wrap__`` on ``arr`` if ``arr`` is not the same subclass
    as the input the ``__array_wrap__`` method was retrieved from.

    Parameters
    ----------
    arr : ndarray
        The object to be wrapped. Normally an ndarray or subclass,
        although for backward compatibility NumPy scalars are also accepted
        (these will be converted to a NumPy array before being passed on to
        the ``__array_wrap__`` method).
    to_scalar : {True, False, None}, optional
        When ``True`` will convert a 0-d array to a scalar via ``result[()]``
        (with a fast-path for non-subclasses).  If ``False`` the result should
        be an array-like (as ``__array_wrap__`` is free to return a non-array).
        By default (``None``), a scalar is returned if all inputs were scalar.
    """))


add_newdoc('numpy._core.multiarray', '_get_madvise_hugepage',
    """
    _get_madvise_hugepage() -> bool

    Get use of ``madvise (2)`` MADV_HUGEPAGE support when
    allocating the array data. Returns the currently set value.
    See `global_state` for more information.
    """)

add_newdoc('numpy._core.multiarray', '_set_madvise_hugepage',
    """
    _set_madvise_hugepage(enabled: bool) -> bool

    Set  or unset use of ``madvise (2)`` MADV_HUGEPAGE support when
    allocating the array data. Returns the previously set value.
    See `global_state` for more information.
    """)


##############################################################################
#
# Documentation for ufunc attributes and methods
#
##############################################################################


##############################################################################
#
# ufunc object
#
##############################################################################

add_newdoc('numpy._core', 'ufunc',
    """
    Functions that operate element by element on whole arrays.

    To see the documentation for a specific ufunc, use `info`.  For
    example, ``np.info(np.sin)``.  Because ufuncs are written in C
    (for speed) and linked into Python with NumPy's ufunc facility,
    Python's help() function finds this page whenever help() is called
    on a ufunc.

    A detailed explanation of ufuncs can be found in the docs for :ref:`ufuncs`.

    **Calling ufuncs:** ``op(*x[, out], where=True, **kwargs)``

    Apply `op` to the arguments `*x` elementwise, broadcasting the arguments.

    The broadcasting rules are:

    * Dimensions of length 1 may be prepended to either array.
    * Arrays may be repeated along dimensions of length 1.

    Parameters
    ----------
    *x : array_like
        Input arrays.
    out : ndarray, None, or tuple of ndarray and None, optional
        Alternate array object(s) in which to put the result; if provided, it
        must have a shape that the inputs broadcast to. A tuple of arrays
        (possible only as a keyword argument) must have length equal to the
        number of outputs; use None for uninitialized outputs to be
        allocated by the ufunc.
    where : array_like, optional
        This condition is broadcast over the input. At locations where the
        condition is True, the `out` array will be set to the ufunc result.
        Elsewhere, the `out` array will retain its original value.
        Note that if an uninitialized `out` array is created via the default
        ``out=None``, locations within it where the condition is False will
        remain uninitialized.
    **kwargs
        For other keyword-only arguments, see the :ref:`ufunc docs <ufuncs.kwargs>`.

    Returns
    -------
    r : ndarray or tuple of ndarray
        `r` will have the shape that the arrays in `x` broadcast to; if `out` is
        provided, it will be returned. If not, `r` will be allocated and
        may contain uninitialized values. If the function has more than one
        output, then the result will be a tuple of arrays.

    """)


##############################################################################
#
# ufunc attributes
#
##############################################################################

add_newdoc('numpy._core', 'ufunc', ('identity',
    """
    The identity value.

    Data attribute containing the identity element for the ufunc,
    if it has one. If it does not, the attribute value is None.

    Examples
    --------
    >>> import numpy as np
    >>> np.add.identity
    0
    >>> np.multiply.identity
    1
    >>> np.power.identity
    1
    >>> print(np.exp.identity)
    None
    """))

add_newdoc('numpy._core', 'ufunc', ('nargs',
    """
    The number of arguments.

    Data attribute containing the number of arguments the ufunc takes, including
    optional ones.

    Notes
    -----
    Typically this value will be one more than what you might expect
    because all ufuncs take  the optional "out" argument.

    Examples
    --------
    >>> import numpy as np
    >>> np.add.nargs
    3
    >>> np.multiply.nargs
    3
    >>> np.power.nargs
    3
    >>> np.exp.nargs
    2
    """))

add_newdoc('numpy._core', 'ufunc', ('nin',
    """
    The number of inputs.

    Data attribute containing the number of arguments the ufunc treats as input.

    Examples
    --------
    >>> import numpy as np
    >>> np.add.nin
    2
    >>> np.multiply.nin
    2
    >>> np.power.nin
    2
    >>> np.exp.nin
    1
    """))

add_newdoc('numpy._core', 'ufunc', ('nout',
    """
    The number of outputs.

    Data attribute containing the number of arguments the ufunc treats as output.

    Notes
    -----
    Since all ufuncs can take output arguments, this will always be at least 1.

    Examples
    --------
    >>> import numpy as np
    >>> np.add.nout
    1
    >>> np.multiply.nout
    1
    >>> np.power.nout
    1
    >>> np.exp.nout
    1

    """))

add_newdoc('numpy._core', 'ufunc', ('ntypes',
    """
    The number of types.

    The number of numerical NumPy types - of which there are 18 total - on which
    the ufunc can operate.

    See Also
    --------
    numpy.ufunc.types

    Examples
    --------
    >>> import numpy as np
    >>> np.add.ntypes
    18
    >>> np.multiply.ntypes
    18
    >>> np.power.ntypes
    17
    >>> np.exp.ntypes
    7
    >>> np.remainder.ntypes
    14

    """))

add_newdoc('numpy._core', 'ufunc', ('types',
    """
    Returns a list with types grouped input->output.

    Data attribute listing the data-type "Domain-Range" groupings the ufunc can
    deliver. The data-types are given using the character codes.

    See Also
    --------
    numpy.ufunc.ntypes

    Examples
    --------
    >>> import numpy as np
    >>> np.add.types
    ['??->?', 'bb->b', 'BB->B', 'hh->h', 'HH->H', 'ii->i', 'II->I', 'll->l',
    'LL->L', 'qq->q', 'QQ->Q', 'ff->f', 'dd->d', 'gg->g', 'FF->F', 'DD->D',
    'GG->G', 'OO->O']

    >>> np.multiply.types
    ['??->?', 'bb->b', 'BB->B', 'hh->h', 'HH->H', 'ii->i', 'II->I', 'll->l',
    'LL->L', 'qq->q', 'QQ->Q', 'ff->f', 'dd->d', 'gg->g', 'FF->F', 'DD->D',
    'GG->G', 'OO->O']

    >>> np.power.types
    ['bb->b', 'BB->B', 'hh->h', 'HH->H', 'ii->i', 'II->I', 'll->l', 'LL->L',
    'qq->q', 'QQ->Q', 'ff->f', 'dd->d', 'gg->g', 'FF->F', 'DD->D', 'GG->G',
    'OO->O']

    >>> np.exp.types
    ['f->f', 'd->d', 'g->g', 'F->F', 'D->D', 'G->G', 'O->O']

    >>> np.remainder.types
    ['bb->b', 'BB->B', 'hh->h', 'HH->H', 'ii->i', 'II->I', 'll->l', 'LL->L',
    'qq->q', 'QQ->Q', 'ff->f', 'dd->d', 'gg->g', 'OO->O']

    """))

add_newdoc('numpy._core', 'ufunc', ('signature',
    """
    Definition of the core elements a generalized ufunc operates on.

    The signature determines how the dimensions of each input/output array
    are split into core and loop dimensions:

    1. Each dimension in the signature is matched to a dimension of the
       corresponding passed-in array, starting from the end of the shape tuple.
    2. Core dimensions assigned to the same label in the signature must have
       exactly matching sizes, no broadcasting is performed.
    3. The core dimensions are removed from all inputs and the remaining
       dimensions are broadcast together, defining the loop dimensions.

    Notes
    -----
    Generalized ufuncs are used internally in many linalg functions, and in
    the testing suite; the examples below are taken from these.
    For ufuncs that operate on scalars, the signature is None, which is
    equivalent to '()' for every argument.

    Examples
    --------
    >>> import numpy as np
    >>> np.linalg._umath_linalg.det.signature
    '(m,m)->()'
    >>> np.matmul.signature
    '(n?,k),(k,m?)->(n?,m?)'
    >>> np.add.signature is None
    True  # equivalent to '(),()->()'
    """))

##############################################################################
#
# ufunc methods
#
##############################################################################

add_newdoc('numpy._core', 'ufunc', ('reduce',
    """
    reduce(array, axis=0, dtype=None, out=None, keepdims=False, initial=<no value>, where=True)

    Reduces `array`'s dimension by one, by applying ufunc along one axis.

    Let :math:`array.shape = (N_0, ..., N_i, ..., N_{M-1})`.  Then
    :math:`ufunc.reduce(array, axis=i)[k_0, ..,k_{i-1}, k_{i+1}, .., k_{M-1}]` =
    the result of iterating `j` over :math:`range(N_i)`, cumulatively applying
    ufunc to each :math:`array[k_0, ..,k_{i-1}, j, k_{i+1}, .., k_{M-1}]`.
    For a one-dimensional array, reduce produces results equivalent to:
    ::

     r = op.identity # op = ufunc
     for i in range(len(A)):
       r = op(r, A[i])
     return r

    For example, add.reduce() is equivalent to sum().

    Parameters
    ----------
    array : array_like
        The array to act on.
    axis : None or int or tuple of ints, optional
        Axis or axes along which a reduction is performed.
        The default (`axis` = 0) is perform a reduction over the first
        dimension of the input array. `axis` may be negative, in
        which case it counts from the last to the first axis.

        If this is None, a reduction is performed over all the axes.
        If this is a tuple of ints, a reduction is performed on multiple
        axes, instead of a single axis or all the axes as before.

        For operations which are either not commutative or not associative,
        doing a reduction over multiple axes is not well-defined. The
        ufuncs do not currently raise an exception in this case, but will
        likely do so in the future.
    dtype : data-type code, optional
        The data type used to perform the operation. Defaults to that of
        ``out`` if given, and the data type of ``array`` otherwise (though
        upcast to conserve precision for some cases, such as
        ``numpy.add.reduce`` for integer or boolean input).
    out : ndarray, None, or tuple of ndarray and None, optional
        A location into which the result is stored. If not provided or None,
        a freshly-allocated array is returned. For consistency with
        ``ufunc.__call__``, if given as a keyword, this may be wrapped in a
        1-element tuple.
    keepdims : bool, optional
        If this is set to True, the axes which are reduced are left
        in the result as dimensions with size one. With this option,
        the result will broadcast correctly against the original `array`.
    initial : scalar, optional
        The value with which to start the reduction.
        If the ufunc has no identity or the dtype is object, this defaults
        to None - otherwise it defaults to ufunc.identity.
        If ``None`` is given, the first element of the reduction is used,
        and an error is thrown if the reduction is empty.
    where : array_like of bool, optional
        A boolean array which is broadcasted to match the dimensions
        of `array`, and selects elements to include in the reduction. Note
        that for ufuncs like ``minimum`` that do not have an identity
        defined, one has to pass in also ``initial``.

    Returns
    -------
    r : ndarray
        The reduced array. If `out` was supplied, `r` is a reference to it.

    Examples
    --------
    >>> import numpy as np
    >>> np.multiply.reduce([2,3,5])
    30

    A multi-dimensional array example:

    >>> X = np.arange(8).reshape((2,2,2))
    >>> X
    array([[[0, 1],
            [2, 3]],
           [[4, 5],
            [6, 7]]])
    >>> np.add.reduce(X, 0)
    array([[ 4,  6],
           [ 8, 10]])
    >>> np.add.reduce(X) # confirm: default axis value is 0
    array([[ 4,  6],
           [ 8, 10]])
    >>> np.add.reduce(X, 1)
    array([[ 2,  4],
           [10, 12]])
    >>> np.add.reduce(X, 2)
    array([[ 1,  5],
           [ 9, 13]])

    You can use the ``initial`` keyword argument to initialize the reduction
    with a different value, and ``where`` to select specific elements to include:

    >>> np.add.reduce([10], initial=5)
    15
    >>> np.add.reduce(np.ones((2, 2, 2)), axis=(0, 2), initial=10)
    array([14., 14.])
    >>> a = np.array([10., np.nan, 10])
    >>> np.add.reduce(a, where=~np.isnan(a))
    20.0

    Allows reductions of empty arrays where they would normally fail, i.e.
    for ufuncs without an identity.

    >>> np.minimum.reduce([], initial=np.inf)
    inf
    >>> np.minimum.reduce([[1., 2.], [3., 4.]], initial=10., where=[True, False])
    array([ 1., 10.])
    >>> np.minimum.reduce([])
    Traceback (most recent call last):
        ...
    ValueError: zero-size array to reduction operation minimum which has no identity
    """))

add_newdoc('numpy._core', 'ufunc', ('accumulate',
    """
    accumulate(array, axis=0, dtype=None, out=None)

    Accumulate the result of applying the operator to all elements.

    For a one-dimensional array, accumulate produces results equivalent to::

      r = np.empty(len(A))
      t = op.identity        # op = the ufunc being applied to A's  elements
      for i in range(len(A)):
          t = op(t, A[i])
          r[i] = t
      return r

    For example, add.accumulate() is equivalent to np.cumsum().

    For a multi-dimensional array, accumulate is applied along only one
    axis (axis zero by default; see Examples below) so repeated use is
    necessary if one wants to accumulate over multiple axes.

    Parameters
    ----------
    array : array_like
        The array to act on.
    axis : int, optional
        The axis along which to apply the accumulation; default is zero.
    dtype : data-type code, optional
        The data-type used to represent the intermediate results. Defaults
        to the data-type of the output array if such is provided, or the
        data-type of the input array if no output array is provided.
    out : ndarray, None, or tuple of ndarray and None, optional
        A location into which the result is stored. If not provided or None,
        a freshly-allocated array is returned. For consistency with
        ``ufunc.__call__``, if given as a keyword, this may be wrapped in a
        1-element tuple.

    Returns
    -------
    r : ndarray
        The accumulated values. If `out` was supplied, `r` is a reference to
        `out`.

    Examples
    --------
    1-D array examples:

    >>> import numpy as np
    >>> np.add.accumulate([2, 3, 5])
    array([ 2,  5, 10])
    >>> np.multiply.accumulate([2, 3, 5])
    array([ 2,  6, 30])

    2-D array examples:

    >>> I = np.eye(2)
    >>> I
    array([[1.,  0.],
           [0.,  1.]])

    Accumulate along axis 0 (rows), down columns:

    >>> np.add.accumulate(I, 0)
    array([[1.,  0.],
           [1.,  1.]])
    >>> np.add.accumulate(I) # no axis specified = axis zero
    array([[1.,  0.],
           [1.,  1.]])

    Accumulate along axis 1 (columns), through rows:

    >>> np.add.accumulate(I, 1)
    array([[1.,  1.],
           [0.,  1.]])

    """))

add_newdoc('numpy._core', 'ufunc', ('reduceat',
    """
    reduceat(array, indices, axis=0, dtype=None, out=None)

    Performs a (local) reduce with specified slices over a single axis.

    For i in ``range(len(indices))``, `reduceat` computes
    ``ufunc.reduce(array[indices[i]:indices[i+1]])``, which becomes the i-th
    generalized "row" parallel to `axis` in the final result (i.e., in a
    2-D array, for example, if `axis = 0`, it becomes the i-th row, but if
    `axis = 1`, it becomes the i-th column).  There are three exceptions to this:

    * when ``i = len(indices) - 1`` (so for the last index),
      ``indices[i+1] = array.shape[axis]``.
    * if ``indices[i] >= indices[i + 1]``, the i-th generalized "row" is
      simply ``array[indices[i]]``.
    * if ``indices[i] >= len(array)`` or ``indices[i] < 0``, an error is raised.

    The shape of the output depends on the size of `indices`, and may be
    larger than `array` (this happens if ``len(indices) > array.shape[axis]``).

    Parameters
    ----------
    array : array_like
        The array to act on.
    indices : array_like
        Paired indices, comma separated (not colon), specifying slices to
        reduce.
    axis : int, optional
        The axis along which to apply the reduceat.
    dtype : data-type code, optional
        The data type used to perform the operation. Defaults to that of
        ``out`` if given, and the data type of ``array`` otherwise (though
        upcast to conserve precision for some cases, such as
        ``numpy.add.reduce`` for integer or boolean input).
    out : ndarray, None, or tuple of ndarray and None, optional
        A location into which the result is stored. If not provided or None,
        a freshly-allocated array is returned. For consistency with
        ``ufunc.__call__``, if given as a keyword, this may be wrapped in a
        1-element tuple.

    Returns
    -------
    r : ndarray
        The reduced values. If `out` was supplied, `r` is a reference to
        `out`.

    Notes
    -----
    A descriptive example:

    If `array` is 1-D, the function `ufunc.accumulate(array)` is the same as
    ``ufunc.reduceat(array, indices)[::2]`` where `indices` is
    ``range(len(array) - 1)`` with a zero placed
    in every other element:
    ``indices = zeros(2 * len(array) - 1)``,
    ``indices[1::2] = range(1, len(array))``.

    Don't be fooled by this attribute's name: `reduceat(array)` is not
    necessarily smaller than `array`.

    Examples
    --------
    To take the running sum of four successive values:

    >>> import numpy as np
    >>> np.add.reduceat(np.arange(8),[0,4, 1,5, 2,6, 3,7])[::2]
    array([ 6, 10, 14, 18])

    A 2-D example:

    >>> x = np.linspace(0, 15, 16).reshape(4,4)
    >>> x
    array([[ 0.,   1.,   2.,   3.],
           [ 4.,   5.,   6.,   7.],
           [ 8.,   9.,  10.,  11.],
           [12.,  13.,  14.,  15.]])

    ::

     # reduce such that the result has the following five rows:
     # [row1 + row2 + row3]
     # [row4]
     # [row2]
     # [row3]
     # [row1 + row2 + row3 + row4]

    >>> np.add.reduceat(x, [0, 3, 1, 2, 0])
    array([[12.,  15.,  18.,  21.],
           [12.,  13.,  14.,  15.],
           [ 4.,   5.,   6.,   7.],
           [ 8.,   9.,  10.,  11.],
           [24.,  28.,  32.,  36.]])

    ::

     # reduce such that result has the following two columns:
     # [col1 * col2 * col3, col4]

    >>> np.multiply.reduceat(x, [0, 3], 1)
    array([[   0.,     3.],
           [ 120.,     7.],
           [ 720.,    11.],
           [2184.,    15.]])

    """))

add_newdoc('numpy._core', 'ufunc', ('outer',
    r"""
    outer(A, B, /, **kwargs)

    Apply the ufunc `op` to all pairs (a, b) with a in `A` and b in `B`.

    Let ``M = A.ndim``, ``N = B.ndim``. Then the result, `C`, of
    ``op.outer(A, B)`` is an array of dimension M + N such that:

    .. math:: C[i_0, ..., i_{M-1}, j_0, ..., j_{N-1}] =
       op(A[i_0, ..., i_{M-1}], B[j_0, ..., j_{N-1}])

    For `A` and `B` one-dimensional, this is equivalent to::

      r = empty(len(A),len(B))
      for i in range(len(A)):
          for j in range(len(B)):
              r[i,j] = op(A[i], B[j])  # op = ufunc in question

    Parameters
    ----------
    A : array_like
        First array
    B : array_like
        Second array
    kwargs : any
        Arguments to pass on to the ufunc. Typically `dtype` or `out`.
        See `ufunc` for a comprehensive overview of all available arguments.

    Returns
    -------
    r : ndarray
        Output array

    See Also
    --------
    numpy.outer : A less powerful version of ``np.multiply.outer``
                  that `ravel`\ s all inputs to 1D. This exists
                  primarily for compatibility with old code.

    tensordot : ``np.tensordot(a, b, axes=((), ()))`` and
                ``np.multiply.outer(a, b)`` behave same for all
                dimensions of a and b.

    Examples
    --------
    >>> np.multiply.outer([1, 2, 3], [4, 5, 6])
    array([[ 4,  5,  6],
           [ 8, 10, 12],
           [12, 15, 18]])

    A multi-dimensional example:

    >>> A = np.array([[1, 2, 3], [4, 5, 6]])
    >>> A.shape
    (2, 3)
    >>> B = np.array([[1, 2, 3, 4]])
    >>> B.shape
    (1, 4)
    >>> C = np.multiply.outer(A, B)
    >>> C.shape; C
    (2, 3, 1, 4)
    array([[[[ 1,  2,  3,  4]],
            [[ 2,  4,  6,  8]],
            [[ 3,  6,  9, 12]]],
           [[[ 4,  8, 12, 16]],
            [[ 5, 10, 15, 20]],
            [[ 6, 12, 18, 24]]]])

    """))

add_newdoc('numpy._core', 'ufunc', ('at',
    """
    at(a, indices, b=None, /)

    Performs unbuffered in place operation on operand 'a' for elements
    specified by 'indices'. For addition ufunc, this method is equivalent to
    ``a[indices] += b``, except that results are accumulated for elements that
    are indexed more than once. For example, ``a[[0,0]] += 1`` will only
    increment the first element once because of buffering, whereas
    ``add.at(a, [0,0], 1)`` will increment the first element twice.

    Parameters
    ----------
    a : array_like
        The array to perform in place operation on.
    indices : array_like or tuple
        Array like index object or slice object for indexing into first
        operand. If first operand has multiple dimensions, indices can be a
        tuple of array like index objects or slice objects.
    b : array_like
        Second operand for ufuncs requiring two operands. Operand must be
        broadcastable over first operand after indexing or slicing.

    Examples
    --------
    Set items 0 and 1 to their negative values:

    >>> import numpy as np
    >>> a = np.array([1, 2, 3, 4])
    >>> np.negative.at(a, [0, 1])
    >>> a
    array([-1, -2,  3,  4])

    Increment items 0 and 1, and increment item 2 twice:

    >>> a = np.array([1, 2, 3, 4])
    >>> np.add.at(a, [0, 1, 2, 2], 1)
    >>> a
    array([2, 3, 5, 4])

    Add items 0 and 1 in first array to second array,
    and store results in first array:

    >>> a = np.array([1, 2, 3, 4])
    >>> b = np.array([1, 2])
    >>> np.add.at(a, [0, 1], b)
    >>> a
    array([2, 4, 3, 4])

    """))

add_newdoc('numpy._core', 'ufunc', ('resolve_dtypes',
    """
    resolve_dtypes(dtypes, *, signature=None, casting=None, reduction=False)

    Find the dtypes NumPy will use for the operation.  Both input and
    output dtypes are returned and may differ from those provided.

    .. note::

        This function always applies NEP 50 rules since it is not provided
        any actual values.  The Python types ``int``, ``float``, and
        ``complex`` thus behave weak and should be passed for "untyped"
        Python input.

    Parameters
    ----------
    dtypes : tuple of dtypes, None, or literal int, float, complex
        The input dtypes for each operand.  Output operands can be
        None, indicating that the dtype must be found.
    signature : tuple of DTypes or None, optional
        If given, enforces exact DType (classes) of the specific operand.
        The ufunc ``dtype`` argument is equivalent to passing a tuple with
        only output dtypes set.
    casting : {'no', 'equiv', 'safe', 'same_kind', 'unsafe'}, optional
        The casting mode when casting is necessary.  This is identical to
        the ufunc call casting modes.
    reduction : boolean
        If given, the resolution assumes a reduce operation is happening
        which slightly changes the promotion and type resolution rules.
        `dtypes` is usually something like ``(None, np.dtype("i2"), None)``
        for reductions (first input is also the output).

        .. note::

            The default casting mode is "same_kind", however, as of
            NumPy 1.24, NumPy uses "unsafe" for reductions.

    Returns
    -------
    dtypes : tuple of dtypes
        The dtypes which NumPy would use for the calculation.  Note that
        dtypes may not match the passed in ones (casting is necessary).


    Examples
    --------
    This API requires passing dtypes, define them for convenience:

    >>> import numpy as np
    >>> int32 = np.dtype("int32")
    >>> float32 = np.dtype("float32")

    The typical ufunc call does not pass an output dtype.  `numpy.add` has two
    inputs and one output, so leave the output as ``None`` (not provided):

    >>> np.add.resolve_dtypes((int32, float32, None))
    (dtype('float64'), dtype('float64'), dtype('float64'))

    The loop found uses "float64" for all operands (including the output), the
    first input would be cast.

    ``resolve_dtypes`` supports "weak" handling for Python scalars by passing
    ``int``, ``float``, or ``complex``:

    >>> np.add.resolve_dtypes((float32, float, None))
    (dtype('float32'), dtype('float32'), dtype('float32'))

    Where the Python ``float`` behaves similar to a Python value ``0.0``
    in a ufunc call.  (See :ref:`NEP 50 <NEP50>` for details.)

    """))

add_newdoc('numpy._core', 'ufunc', ('_resolve_dtypes_and_context',
    """
    _resolve_dtypes_and_context(dtypes, *, signature=None, casting=None, reduction=False)

    See `numpy.ufunc.resolve_dtypes` for parameter information.  This
    function is considered *unstable*.  You may use it, but the returned
    information is NumPy version specific and expected to change.
    Large API/ABI changes are not expected, but a new NumPy version is
    expected to require updating code using this functionality.

    This function is designed to be used in conjunction with
    `numpy.ufunc._get_strided_loop`.  The calls are split to mirror the C API
    and allow future improvements.

    Returns
    -------
    dtypes : tuple of dtypes
    call_info :
        PyCapsule with all necessary information to get access to low level
        C calls.  See `numpy.ufunc._get_strided_loop` for more information.

    """))

add_newdoc('numpy._core', 'ufunc', ('_get_strided_loop',
    """
    _get_strided_loop(call_info, /, *, fixed_strides=None)

    This function fills in the ``call_info`` capsule to include all
    information necessary to call the low-level strided loop from NumPy.

    See notes for more information.

    Parameters
    ----------
    call_info : PyCapsule
        The PyCapsule returned by `numpy.ufunc._resolve_dtypes_and_context`.
    fixed_strides : tuple of int or None, optional
        A tuple with fixed byte strides of all input arrays.  NumPy may use
        this information to find specialized loops, so any call must follow
        the given stride.  Use ``None`` to indicate that the stride is not
        known (or not fixed) for all calls.

    Notes
    -----
    Together with `numpy.ufunc._resolve_dtypes_and_context` this function
    gives low-level access to the NumPy ufunc loops.
    The first function does general preparation and returns the required
    information. It returns this as a C capsule with the version specific
    name ``numpy_1.24_ufunc_call_info``.
    The NumPy 1.24 ufunc call info capsule has the following layout::

        typedef struct {
            PyArrayMethod_StridedLoop *strided_loop;
            PyArrayMethod_Context *context;
            NpyAuxData *auxdata;

            /* Flag information (expected to change) */
            npy_bool requires_pyapi;  /* GIL is required by loop */

            /* Loop doesn't set FPE flags; if not set check FPE flags */
            npy_bool no_floatingpoint_errors;
        } ufunc_call_info;

    Note that the first call only fills in the ``context``.  The call to
    ``_get_strided_loop`` fills in all other data.  The main thing to note is
    that the new-style loops return 0 on success, -1 on failure.  They are
    passed context as new first input and ``auxdata`` as (replaced) last.

    Only the ``strided_loop``signature is considered guaranteed stable
    for NumPy bug-fix releases.  All other API is tied to the experimental
    API versioning.

    The reason for the split call is that cast information is required to
    decide what the fixed-strides will be.

    NumPy ties the lifetime of the ``auxdata`` information to the capsule.

    """))


##############################################################################
#
# Documentation for dtype attributes and methods
#
##############################################################################

##############################################################################
#
# dtype object
#
##############################################################################

add_newdoc('numpy._core.multiarray', 'dtype',
    """
    dtype(dtype, align=False, copy=False, [metadata])

    Create a data type object.

    A numpy array is homogeneous, and contains elements described by a
    dtype object. A dtype object can be constructed from different
    combinations of fundamental numeric types.

    Parameters
    ----------
    dtype
        Object to be converted to a data type object.
    align : bool, optional
        Add padding to the fields to match what a C compiler would output
        for a similar C-struct. Can be ``True`` only if `obj` is a dictionary
        or a comma-separated string. If a struct dtype is being created,
        this also sets a sticky alignment flag ``isalignedstruct``.
    copy : bool, optional
        Make a new copy of the data-type object. If ``False``, the result
        may just be a reference to a built-in data-type object.
    metadata : dict, optional
        An optional dictionary with dtype metadata.

    See also
    --------
    result_type

    Examples
    --------
    Using array-scalar type:

    >>> import numpy as np
    >>> np.dtype(np.int16)
    dtype('int16')

    Structured type, one field name 'f1', containing int16:

    >>> np.dtype([('f1', np.int16)])
    dtype([('f1', '<i2')])

    Structured type, one field named 'f1', in itself containing a structured
    type with one field:

    >>> np.dtype([('f1', [('f1', np.int16)])])
    dtype([('f1', [('f1', '<i2')])])

    Structured type, two fields: the first field contains an unsigned int, the
    second an int32:

    >>> np.dtype([('f1', np.uint64), ('f2', np.int32)])
    dtype([('f1', '<u8'), ('f2', '<i4')])

    Using array-protocol type strings:

    >>> np.dtype([('a','f8'),('b','S10')])
    dtype([('a', '<f8'), ('b', 'S10')])

    Using comma-separated field formats.  The shape is (2,3):

    >>> np.dtype("i4, (2,3)f8")
    dtype([('f0', '<i4'), ('f1', '<f8', (2, 3))])

    Using tuples.  ``int`` is a fixed type, 3 the field's shape.  ``void``
    is a flexible type, here of size 10:

    >>> np.dtype([('hello',(np.int64,3)),('world',np.void,10)])
    dtype([('hello', '<i8', (3,)), ('world', 'V10')])

    Subdivide ``int16`` into 2 ``int8``'s, called x and y.  0 and 1 are
    the offsets in bytes:

    >>> np.dtype((np.int16, {'x':(np.int8,0), 'y':(np.int8,1)}))
    dtype((numpy.int16, [('x', 'i1'), ('y', 'i1')]))

    Using dictionaries.  Two fields named 'gender' and 'age':

    >>> np.dtype({'names':['gender','age'], 'formats':['S1',np.uint8]})
    dtype([('gender', 'S1'), ('age', 'u1')])

    Offsets in bytes, here 0 and 25:

    >>> np.dtype({'surname':('S25',0),'age':(np.uint8,25)})
    dtype([('surname', 'S25'), ('age', 'u1')])

    """)

##############################################################################
#
# dtype attributes
#
##############################################################################

add_newdoc('numpy._core.multiarray', 'dtype', ('alignment',
    """
    The required alignment (bytes) of this data-type according to the compiler.

    More information is available in the C-API section of the manual.

    Examples
    --------

    >>> import numpy as np
    >>> x = np.dtype('i4')
    >>> x.alignment
    4

    >>> x = np.dtype(float)
    >>> x.alignment
    8

    """))

add_newdoc('numpy._core.multiarray', 'dtype', ('byteorder',
    """
    A character indicating the byte-order of this data-type object.

    One of:

    ===  ==============
    '='  native
    '<'  little-endian
    '>'  big-endian
    '|'  not applicable
    ===  ==============

    All built-in data-type objects have byteorder either '=' or '|'.

    Examples
    --------

    >>> import numpy as np
    >>> dt = np.dtype('i2')
    >>> dt.byteorder
    '='
    >>> # endian is not relevant for 8 bit numbers
    >>> np.dtype('i1').byteorder
    '|'
    >>> # or ASCII strings
    >>> np.dtype('S2').byteorder
    '|'
    >>> # Even if specific code is given, and it is native
    >>> # '=' is the byteorder
    >>> import sys
    >>> sys_is_le = sys.byteorder == 'little'
    >>> native_code = '<' if sys_is_le else '>'
    >>> swapped_code = '>' if sys_is_le else '<'
    >>> dt = np.dtype(native_code + 'i2')
    >>> dt.byteorder
    '='
    >>> # Swapped code shows up as itself
    >>> dt = np.dtype(swapped_code + 'i2')
    >>> dt.byteorder == swapped_code
    True

    """))

add_newdoc('numpy._core.multiarray', 'dtype', ('char',
    """A unique character code for each of the 21 different built-in types.

    Examples
    --------

    >>> import numpy as np
    >>> x = np.dtype(float)
    >>> x.char
    'd'

    """))

add_newdoc('numpy._core.multiarray', 'dtype', ('descr',
    """
    `__array_interface__` description of the data-type.

    The format is that required by the 'descr' key in the
    `__array_interface__` attribute.

    Warning: This attribute exists specifically for `__array_interface__`,
    and passing it directly to `numpy.dtype` will not accurately reconstruct
    some dtypes (e.g., scalar and subarray dtypes).

    Examples
    --------

    >>> import numpy as np
    >>> x = np.dtype(float)
    >>> x.descr
    [('', '<f8')]

    >>> dt = np.dtype([('name', np.str_, 16), ('grades', np.float64, (2,))])
    >>> dt.descr
    [('name', '<U16'), ('grades', '<f8', (2,))]

    """))

add_newdoc('numpy._core.multiarray', 'dtype', ('fields',
    """
    Dictionary of named fields defined for this data type, or ``None``.

    The dictionary is indexed by keys that are the names of the fields.
    Each entry in the dictionary is a tuple fully describing the field::

      (dtype, offset[, title])

    Offset is limited to C int, which is signed and usually 32 bits.
    If present, the optional title can be any object (if it is a string
    or unicode then it will also be a key in the fields dictionary,
    otherwise it's meta-data). Notice also that the first two elements
    of the tuple can be passed directly as arguments to the
    ``ndarray.getfield`` and ``ndarray.setfield`` methods.

    See Also
    --------
    ndarray.getfield, ndarray.setfield

    Examples
    --------

    >>> import numpy as np
    >>> dt = np.dtype([('name', np.str_, 16), ('grades', np.float64, (2,))])
    >>> print(dt.fields)
    {'grades': (dtype(('float64',(2,))), 16), 'name': (dtype('|S16'), 0)}

    """))

add_newdoc('numpy._core.multiarray', 'dtype', ('flags',
    """
    Bit-flags describing how this data type is to be interpreted.

    Bit-masks are in ``numpy._core.multiarray`` as the constants
    `ITEM_HASOBJECT`, `LIST_PICKLE`, `ITEM_IS_POINTER`, `NEEDS_INIT`,
    `NEEDS_PYAPI`, `USE_GETITEM`, `USE_SETITEM`. A full explanation
    of these flags is in C-API documentation; they are largely useful
    for user-defined data-types.

    The following example demonstrates that operations on this particular
    dtype requires Python C-API.

    Examples
    --------

    >>> import numpy as np
    >>> x = np.dtype([('a', np.int32, 8), ('b', np.float64, 6)])
    >>> x.flags
    16
    >>> np._core.multiarray.NEEDS_PYAPI
    16

    """))

add_newdoc('numpy._core.multiarray', 'dtype', ('hasobject',
    """
    Boolean indicating whether this dtype contains any reference-counted
    objects in any fields or sub-dtypes.

    Recall that what is actually in the ndarray memory representing
    the Python object is the memory address of that object (a pointer).
    Special handling may be required, and this attribute is useful for
    distinguishing data types that may contain arbitrary Python objects
    and data-types that won't.

    """))

add_newdoc('numpy._core.multiarray', 'dtype', ('isbuiltin',
    """
    Integer indicating how this dtype relates to the built-in dtypes.

    Read-only.

    =  ========================================================================
    0  if this is a structured array type, with fields
    1  if this is a dtype compiled into numpy (such as ints, floats etc)
    2  if the dtype is for a user-defined numpy type
       A user-defined type uses the numpy C-API machinery to extend
       numpy to handle a new array type. See
       :ref:`user.user-defined-data-types` in the NumPy manual.
    =  ========================================================================

    Examples
    --------

    >>> import numpy as np
    >>> dt = np.dtype('i2')
    >>> dt.isbuiltin
    1
    >>> dt = np.dtype('f8')
    >>> dt.isbuiltin
    1
    >>> dt = np.dtype([('field1', 'f8')])
    >>> dt.isbuiltin
    0

    """))

add_newdoc('numpy._core.multiarray', 'dtype', ('isnative',
    """
    Boolean indicating whether the byte order of this dtype is native
    to the platform.

    """))

add_newdoc('numpy._core.multiarray', 'dtype', ('isalignedstruct',
    """
    Boolean indicating whether the dtype is a struct which maintains
    field alignment. This flag is sticky, so when combining multiple
    structs together, it is preserved and produces new dtypes which
    are also aligned.

    """))

add_newdoc('numpy._core.multiarray', 'dtype', ('itemsize',
    """
    The element size of this data-type object.

    For 18 of the 21 types this number is fixed by the data-type.
    For the flexible data-types, this number can be anything.

    Examples
    --------

    >>> import numpy as np
    >>> arr = np.array([[1, 2], [3, 4]])
    >>> arr.dtype
    dtype('int64')
    >>> arr.itemsize
    8

    >>> dt = np.dtype([('name', np.str_, 16), ('grades', np.float64, (2,))])
    >>> dt.itemsize
    80

    """))

add_newdoc('numpy._core.multiarray', 'dtype', ('kind',
    """
    A character code (one of 'biufcmMOSUV') identifying the general kind of data.

    =  ======================
    b  boolean
    i  signed integer
    u  unsigned integer
    f  floating-point
    c  complex floating-point
    m  timedelta
    M  datetime
    O  object
    S  (byte-)string
    U  Unicode
    V  void
    =  ======================

    Examples
    --------

    >>> import numpy as np
    >>> dt = np.dtype('i4')
    >>> dt.kind
    'i'
    >>> dt = np.dtype('f8')
    >>> dt.kind
    'f'
    >>> dt = np.dtype([('field1', 'f8')])
    >>> dt.kind
    'V'

    """))

add_newdoc('numpy._core.multiarray', 'dtype', ('metadata',
    """
    Either ``None`` or a readonly dictionary of metadata (mappingproxy).

    The metadata field can be set using any dictionary at data-type
    creation. NumPy currently has no uniform approach to propagating
    metadata; although some array operations preserve it, there is no
    guarantee that others will.

    .. warning::

        Although used in certain projects, this feature was long undocumented
        and is not well supported. Some aspects of metadata propagation
        are expected to change in the future.

    Examples
    --------

    >>> import numpy as np
    >>> dt = np.dtype(float, metadata={"key": "value"})
    >>> dt.metadata["key"]
    'value'
    >>> arr = np.array([1, 2, 3], dtype=dt)
    >>> arr.dtype.metadata
    mappingproxy({'key': 'value'})

    Adding arrays with identical datatypes currently preserves the metadata:

    >>> (arr + arr).dtype.metadata
    mappingproxy({'key': 'value'})

    But if the arrays have different dtype metadata, the metadata may be
    dropped:

    >>> dt2 = np.dtype(float, metadata={"key2": "value2"})
    >>> arr2 = np.array([3, 2, 1], dtype=dt2)
    >>> (arr + arr2).dtype.metadata is None
    True  # The metadata field is cleared so None is returned
    """))

add_newdoc('numpy._core.multiarray', 'dtype', ('name',
    """
    A bit-width name for this data-type.

    Un-sized flexible data-type objects do not have this attribute.

    Examples
    --------

    >>> import numpy as np
    >>> x = np.dtype(float)
    >>> x.name
    'float64'
    >>> x = np.dtype([('a', np.int32, 8), ('b', np.float64, 6)])
    >>> x.name
    'void640'

    """))

add_newdoc('numpy._core.multiarray', 'dtype', ('names',
    """
    Ordered list of field names, or ``None`` if there are no fields.

    The names are ordered according to increasing byte offset. This can be
    used, for example, to walk through all of the named fields in offset order.

    Examples
    --------
    >>> dt = np.dtype([('name', np.str_, 16), ('grades', np.float64, (2,))])
    >>> dt.names
    ('name', 'grades')

    """))

add_newdoc('numpy._core.multiarray', 'dtype', ('num',
    """
    A unique number for each of the 21 different built-in types.

    These are roughly ordered from least-to-most precision.

    Examples
    --------

    >>> import numpy as np
    >>> dt = np.dtype(str)
    >>> dt.num
    19

    >>> dt = np.dtype(float)
    >>> dt.num
    12

    """))

add_newdoc('numpy._core.multiarray', 'dtype', ('shape',
    """
    Shape tuple of the sub-array if this data type describes a sub-array,
    and ``()`` otherwise.

    Examples
    --------

    >>> import numpy as np
    >>> dt = np.dtype(('i4', 4))
    >>> dt.shape
    (4,)

    >>> dt = np.dtype(('i4', (2, 3)))
    >>> dt.shape
    (2, 3)

    """))

add_newdoc('numpy._core.multiarray', 'dtype', ('ndim',
    """
    Number of dimensions of the sub-array if this data type describes a
    sub-array, and ``0`` otherwise.

    Examples
    --------
    >>> import numpy as np
    >>> x = np.dtype(float)
    >>> x.ndim
    0

    >>> x = np.dtype((float, 8))
    >>> x.ndim
    1

    >>> x = np.dtype(('i4', (3, 4)))
    >>> x.ndim
    2

    """))

add_newdoc('numpy._core.multiarray', 'dtype', ('str',
    """The array-protocol typestring of this data-type object."""))

add_newdoc('numpy._core.multiarray', 'dtype', ('subdtype',
    """
    Tuple ``(item_dtype, shape)`` if this `dtype` describes a sub-array, and
    None otherwise.

    The *shape* is the fixed shape of the sub-array described by this
    data type, and *item_dtype* the data type of the array.

    If a field whose dtype object has this attribute is retrieved,
    then the extra dimensions implied by *shape* are tacked on to
    the end of the retrieved array.

    See Also
    --------
    dtype.base

    Examples
    --------
    >>> import numpy as np
    >>> x = numpy.dtype('8f')
    >>> x.subdtype
    (dtype('float32'), (8,))

    >>> x =  numpy.dtype('i2')
    >>> x.subdtype
    >>>

    """))

add_newdoc('numpy._core.multiarray', 'dtype', ('base',
    """
    Returns dtype for the base element of the subarrays,
    regardless of their dimension or shape.

    See Also
    --------
    dtype.subdtype

    Examples
    --------
    >>> import numpy as np
    >>> x = numpy.dtype('8f')
    >>> x.base
    dtype('float32')

    >>> x =  numpy.dtype('i2')
    >>> x.base
    dtype('int16')

    """))

add_newdoc('numpy._core.multiarray', 'dtype', ('type',
    """The type object used to instantiate a scalar of this data-type."""))

##############################################################################
#
# dtype methods
#
##############################################################################

add_newdoc('numpy._core.multiarray', 'dtype', ('newbyteorder',
    """
    newbyteorder(new_order='S', /)

    Return a new dtype with a different byte order.

    Changes are also made in all fields and sub-arrays of the data type.

    Parameters
    ----------
    new_order : string, optional
        Byte order to force; a value from the byte order specifications
        below.  The default value ('S') results in swapping the current
        byte order.  `new_order` codes can be any of:

        * 'S' - swap dtype from current to opposite endian
        * {'<', 'little'} - little endian
        * {'>', 'big'} - big endian
        * {'=', 'native'} - native order
        * {'|', 'I'} - ignore (no change to byte order)

    Returns
    -------
    new_dtype : dtype
        New dtype object with the given change to the byte order.

    Notes
    -----
    Changes are also made in all fields and sub-arrays of the data type.

    Examples
    --------
    >>> import sys
    >>> sys_is_le = sys.byteorder == 'little'
    >>> native_code = '<' if sys_is_le else '>'
    >>> swapped_code = '>' if sys_is_le else '<'
    >>> import numpy as np
    >>> native_dt = np.dtype(native_code+'i2')
    >>> swapped_dt = np.dtype(swapped_code+'i2')
    >>> native_dt.newbyteorder('S') == swapped_dt
    True
    >>> native_dt.newbyteorder() == swapped_dt
    True
    >>> native_dt == swapped_dt.newbyteorder('S')
    True
    >>> native_dt == swapped_dt.newbyteorder('=')
    True
    >>> native_dt == swapped_dt.newbyteorder('N')
    True
    >>> native_dt == native_dt.newbyteorder('|')
    True
    >>> np.dtype('<i2') == native_dt.newbyteorder('<')
    True
    >>> np.dtype('<i2') == native_dt.newbyteorder('L')
    True
    >>> np.dtype('>i2') == native_dt.newbyteorder('>')
    True
    >>> np.dtype('>i2') == native_dt.newbyteorder('B')
    True

    """))

add_newdoc('numpy._core.multiarray', 'dtype', ('__class_getitem__',
    """
    __class_getitem__(item, /)

    Return a parametrized wrapper around the `~numpy.dtype` type.

    .. versionadded:: 1.22

    Returns
    -------
    alias : types.GenericAlias
        A parametrized `~numpy.dtype` type.

    Examples
    --------
    >>> import numpy as np

    >>> np.dtype[np.int64]
    numpy.dtype[numpy.int64]

    See Also
    --------
    :pep:`585` : Type hinting generics in standard collections.

    """))

add_newdoc('numpy._core.multiarray', 'dtype', ('__ge__',
    """
    __ge__(value, /)

    Return ``self >= value``.

    Equivalent to ``np.can_cast(value, self, casting="safe")``.

    See Also
    --------
    can_cast : Returns True if cast between data types can occur according to
               the casting rule.

    """))

add_newdoc('numpy._core.multiarray', 'dtype', ('__le__',
    """
    __le__(value, /)

    Return ``self <= value``.

    Equivalent to ``np.can_cast(self, value, casting="safe")``.

    See Also
    --------
    can_cast : Returns True if cast between data types can occur according to
               the casting rule.

    """))

add_newdoc('numpy._core.multiarray', 'dtype', ('__gt__',
    """
    __ge__(value, /)

    Return ``self > value``.

    Equivalent to
    ``self != value and np.can_cast(value, self, casting="safe")``.

    See Also
    --------
    can_cast : Returns True if cast between data types can occur according to
               the casting rule.

    """))

add_newdoc('numpy._core.multiarray', 'dtype', ('__lt__',
    """
    __lt__(value, /)

    Return ``self < value``.

    Equivalent to
    ``self != value and np.can_cast(self, value, casting="safe")``.

    See Also
    --------
    can_cast : Returns True if cast between data types can occur according to
               the casting rule.

    """))

##############################################################################
#
# Datetime-related Methods
#
##############################################################################

add_newdoc('numpy._core.multiarray', 'busdaycalendar',
    """
    busdaycalendar(weekmask='1111100', holidays=None)

    A business day calendar object that efficiently stores information
    defining valid days for the busday family of functions.

    The default valid days are Monday through Friday ("business days").
    A busdaycalendar object can be specified with any set of weekly
    valid days, plus an optional "holiday" dates that always will be invalid.

    Once a busdaycalendar object is created, the weekmask and holidays
    cannot be modified.

    Parameters
    ----------
    weekmask : str or array_like of bool, optional
        A seven-element array indicating which of Monday through Sunday are
        valid days. May be specified as a length-seven list or array, like
        [1,1,1,1,1,0,0]; a length-seven string, like '1111100'; or a string
        like "Mon Tue Wed Thu Fri", made up of 3-character abbreviations for
        weekdays, optionally separated by white space. Valid abbreviations
        are: Mon Tue Wed Thu Fri Sat Sun
    holidays : array_like of datetime64[D], optional
        An array of dates to consider as invalid dates, no matter which
        weekday they fall upon.  Holiday dates may be specified in any
        order, and NaT (not-a-time) dates are ignored.  This list is
        saved in a normalized form that is suited for fast calculations
        of valid days.

    Returns
    -------
    out : busdaycalendar
        A business day calendar object containing the specified
        weekmask and holidays values.

    See Also
    --------
    is_busday : Returns a boolean array indicating valid days.
    busday_offset : Applies an offset counted in valid days.
    busday_count : Counts how many valid days are in a half-open date range.

    Attributes
    ----------
    weekmask : (copy) seven-element array of bool
    holidays : (copy) sorted array of datetime64[D]

    Notes
    -----
    Once a busdaycalendar object is created, you cannot modify the
    weekmask or holidays.  The attributes return copies of internal data.

    Examples
    --------
    >>> import numpy as np
    >>> # Some important days in July
    ... bdd = np.busdaycalendar(
    ...             holidays=['2011-07-01', '2011-07-04', '2011-07-17'])
    >>> # Default is Monday to Friday weekdays
    ... bdd.weekmask
    array([ True,  True,  True,  True,  True, False, False])
    >>> # Any holidays already on the weekend are removed
    ... bdd.holidays
    array(['2011-07-01', '2011-07-04'], dtype='datetime64[D]')
    """)

add_newdoc('numpy._core.multiarray', 'busdaycalendar', ('weekmask',
    """A copy of the seven-element boolean mask indicating valid days."""))

add_newdoc('numpy._core.multiarray', 'busdaycalendar', ('holidays',
    """A copy of the holiday array indicating additional invalid days."""))

add_newdoc('numpy._core.multiarray', 'normalize_axis_index',
    """
    normalize_axis_index(axis, ndim, msg_prefix=None)

    Normalizes an axis index, `axis`, such that is a valid positive index into
    the shape of array with `ndim` dimensions. Raises an AxisError with an
    appropriate message if this is not possible.

    Used internally by all axis-checking logic.

    Parameters
    ----------
    axis : int
        The un-normalized index of the axis. Can be negative
    ndim : int
        The number of dimensions of the array that `axis` should be normalized
        against
    msg_prefix : str
        A prefix to put before the message, typically the name of the argument

    Returns
    -------
    normalized_axis : int
        The normalized axis index, such that `0 <= normalized_axis < ndim`

    Raises
    ------
    AxisError
        If the axis index is invalid, when `-ndim <= axis < ndim` is false.

    Examples
    --------
    >>> import numpy as np
    >>> from numpy.lib.array_utils import normalize_axis_index
    >>> normalize_axis_index(0, ndim=3)
    0
    >>> normalize_axis_index(1, ndim=3)
    1
    >>> normalize_axis_index(-1, ndim=3)
    2

    >>> normalize_axis_index(3, ndim=3)
    Traceback (most recent call last):
    ...
    numpy.exceptions.AxisError: axis 3 is out of bounds for array ...
    >>> normalize_axis_index(-4, ndim=3, msg_prefix='axes_arg')
    Traceback (most recent call last):
    ...
    numpy.exceptions.AxisError: axes_arg: axis -4 is out of bounds ...
    """)

add_newdoc('numpy._core.multiarray', 'datetime_data',
    """
    datetime_data(dtype, /)

    Get information about the step size of a date or time type.

    The returned tuple can be passed as the second argument of `numpy.datetime64` and
    `numpy.timedelta64`.

    Parameters
    ----------
    dtype : dtype
        The dtype object, which must be a `datetime64` or `timedelta64` type.

    Returns
    -------
    unit : str
        The :ref:`datetime unit <arrays.dtypes.dateunits>` on which this dtype
        is based.
    count : int
        The number of base units in a step.

    Examples
    --------
    >>> import numpy as np
    >>> dt_25s = np.dtype('timedelta64[25s]')
    >>> np.datetime_data(dt_25s)
    ('s', 25)
    >>> np.array(10, dt_25s).astype('timedelta64[s]')
    array(250, dtype='timedelta64[s]')

    The result can be used to construct a datetime that uses the same units
    as a timedelta

    >>> np.datetime64('2010', np.datetime_data(dt_25s))
    np.datetime64('2010-01-01T00:00:00','25s')
    """)


##############################################################################
#
# Documentation for `generic` attributes and methods
#
##############################################################################

add_newdoc('numpy._core.numerictypes', 'generic',
    """
    Base class for numpy scalar types.

    Class from which most (all?) numpy scalar types are derived.  For
    consistency, exposes the same API as `ndarray`, despite many
    consequent attributes being either "get-only," or completely irrelevant.
    This is the class from which it is strongly suggested users should derive
    custom scalar types.

    """)

# Attributes

def refer_to_array_attribute(attr, method=True):
    docstring = """
    Scalar {} identical to the corresponding array attribute.

    Please see `ndarray.{}`.
    """

    return attr, docstring.format("method" if method else "attribute", attr)


add_newdoc('numpy._core.numerictypes', 'generic',
           refer_to_array_attribute('T', method=False))

add_newdoc('numpy._core.numerictypes', 'generic',
           refer_to_array_attribute('base', method=False))

add_newdoc('numpy._core.numerictypes', 'generic', ('data',
    """Pointer to start of data."""))

add_newdoc('numpy._core.numerictypes', 'generic', ('dtype',
    """Get array data-descriptor."""))

add_newdoc('numpy._core.numerictypes', 'generic', ('flags',
    """The integer value of flags."""))

add_newdoc('numpy._core.numerictypes', 'generic', ('flat',
    """A 1-D view of the scalar."""))

add_newdoc('numpy._core.numerictypes', 'generic', ('imag',
    """The imaginary part of the scalar."""))

add_newdoc('numpy._core.numerictypes', 'generic', ('itemsize',
    """The length of one element in bytes."""))

add_newdoc('numpy._core.numerictypes', 'generic', ('ndim',
    """The number of array dimensions."""))

add_newdoc('numpy._core.numerictypes', 'generic', ('real',
    """The real part of the scalar."""))

add_newdoc('numpy._core.numerictypes', 'generic', ('shape',
    """Tuple of array dimensions."""))

add_newdoc('numpy._core.numerictypes', 'generic', ('size',
    """The number of elements in the gentype."""))

add_newdoc('numpy._core.numerictypes', 'generic', ('strides',
    """Tuple of bytes steps in each dimension."""))

# Methods

add_newdoc('numpy._core.numerictypes', 'generic',
           refer_to_array_attribute('all'))

add_newdoc('numpy._core.numerictypes', 'generic',
           refer_to_array_attribute('any'))

add_newdoc('numpy._core.numerictypes', 'generic',
           refer_to_array_attribute('argmax'))

add_newdoc('numpy._core.numerictypes', 'generic',
           refer_to_array_attribute('argmin'))

add_newdoc('numpy._core.numerictypes', 'generic',
           refer_to_array_attribute('argsort'))

add_newdoc('numpy._core.numerictypes', 'generic',
           refer_to_array_attribute('astype'))

add_newdoc('numpy._core.numerictypes', 'generic',
           refer_to_array_attribute('byteswap'))

add_newdoc('numpy._core.numerictypes', 'generic',
           refer_to_array_attribute('choose'))

add_newdoc('numpy._core.numerictypes', 'generic',
           refer_to_array_attribute('clip'))

add_newdoc('numpy._core.numerictypes', 'generic',
           refer_to_array_attribute('compress'))

add_newdoc('numpy._core.numerictypes', 'generic',
           refer_to_array_attribute('conjugate'))

add_newdoc('numpy._core.numerictypes', 'generic',
           refer_to_array_attribute('copy'))

add_newdoc('numpy._core.numerictypes', 'generic',
           refer_to_array_attribute('cumprod'))

add_newdoc('numpy._core.numerictypes', 'generic',
           refer_to_array_attribute('cumsum'))

add_newdoc('numpy._core.numerictypes', 'generic',
           refer_to_array_attribute('diagonal'))

add_newdoc('numpy._core.numerictypes', 'generic',
           refer_to_array_attribute('dump'))

add_newdoc('numpy._core.numerictypes', 'generic',
           refer_to_array_attribute('dumps'))

add_newdoc('numpy._core.numerictypes', 'generic',
           refer_to_array_attribute('fill'))

add_newdoc('numpy._core.numerictypes', 'generic',
           refer_to_array_attribute('flatten'))

add_newdoc('numpy._core.numerictypes', 'generic',
           refer_to_array_attribute('getfield'))

add_newdoc('numpy._core.numerictypes', 'generic',
           refer_to_array_attribute('item'))

add_newdoc('numpy._core.numerictypes', 'generic',
           refer_to_array_attribute('max'))

add_newdoc('numpy._core.numerictypes', 'generic',
           refer_to_array_attribute('mean'))

add_newdoc('numpy._core.numerictypes', 'generic',
           refer_to_array_attribute('min'))

add_newdoc('numpy._core.numerictypes', 'generic',
           refer_to_array_attribute('nonzero'))

add_newdoc('numpy._core.numerictypes', 'generic',
           refer_to_array_attribute('prod'))

add_newdoc('numpy._core.numerictypes', 'generic',
           refer_to_array_attribute('put'))

add_newdoc('numpy._core.numerictypes', 'generic',
           refer_to_array_attribute('ravel'))

add_newdoc('numpy._core.numerictypes', 'generic',
           refer_to_array_attribute('repeat'))

add_newdoc('numpy._core.numerictypes', 'generic',
           refer_to_array_attribute('reshape'))

add_newdoc('numpy._core.numerictypes', 'generic',
           refer_to_array_attribute('resize'))

add_newdoc('numpy._core.numerictypes', 'generic',
           refer_to_array_attribute('round'))

add_newdoc('numpy._core.numerictypes', 'generic',
           refer_to_array_attribute('searchsorted'))

add_newdoc('numpy._core.numerictypes', 'generic',
           refer_to_array_attribute('setfield'))

add_newdoc('numpy._core.numerictypes', 'generic',
           refer_to_array_attribute('setflags'))

add_newdoc('numpy._core.numerictypes', 'generic',
           refer_to_array_attribute('sort'))

add_newdoc('numpy._core.numerictypes', 'generic',
           refer_to_array_attribute('squeeze'))

add_newdoc('numpy._core.numerictypes', 'generic',
           refer_to_array_attribute('std'))

add_newdoc('numpy._core.numerictypes', 'generic',
           refer_to_array_attribute('sum'))

add_newdoc('numpy._core.numerictypes', 'generic',
           refer_to_array_attribute('swapaxes'))

add_newdoc('numpy._core.numerictypes', 'generic',
           refer_to_array_attribute('take'))

add_newdoc('numpy._core.numerictypes', 'generic',
           refer_to_array_attribute('tofile'))

add_newdoc('numpy._core.numerictypes', 'generic',
           refer_to_array_attribute('tolist'))

add_newdoc('numpy._core.numerictypes', 'generic',
           refer_to_array_attribute('tostring'))

add_newdoc('numpy._core.numerictypes', 'generic',
           refer_to_array_attribute('trace'))

add_newdoc('numpy._core.numerictypes', 'generic',
           refer_to_array_attribute('transpose'))

add_newdoc('numpy._core.numerictypes', 'generic',
           refer_to_array_attribute('var'))

add_newdoc('numpy._core.numerictypes', 'generic',
           refer_to_array_attribute('view'))

add_newdoc('numpy._core.numerictypes', 'number', ('__class_getitem__',
    """
    __class_getitem__(item, /)

    Return a parametrized wrapper around the `~numpy.number` type.

    .. versionadded:: 1.22

    Returns
    -------
    alias : types.GenericAlias
        A parametrized `~numpy.number` type.

    Examples
    --------
    >>> from typing import Any
    >>> import numpy as np

    >>> np.signedinteger[Any]
    numpy.signedinteger[typing.Any]

    See Also
    --------
    :pep:`585` : Type hinting generics in standard collections.

    """))

##############################################################################
#
# Documentation for scalar type abstract base classes in type hierarchy
#
##############################################################################


add_newdoc('numpy._core.numerictypes', 'number',
    """
    Abstract base class of all numeric scalar types.

    """)

add_newdoc('numpy._core.numerictypes', 'integer',
    """
    Abstract base class of all integer scalar types.

    """)

add_newdoc('numpy._core.numerictypes', 'signedinteger',
    """
    Abstract base class of all signed integer scalar types.

    """)

add_newdoc('numpy._core.numerictypes', 'unsignedinteger',
    """
    Abstract base class of all unsigned integer scalar types.

    """)

add_newdoc('numpy._core.numerictypes', 'inexact',
    """
    Abstract base class of all numeric scalar types with a (potentially)
    inexact representation of the values in its range, such as
    floating-point numbers.

    """)

add_newdoc('numpy._core.numerictypes', 'floating',
    """
    Abstract base class of all floating-point scalar types.

    """)

add_newdoc('numpy._core.numerictypes', 'complexfloating',
    """
    Abstract base class of all complex number scalar types that are made up of
    floating-point numbers.

    """)

add_newdoc('numpy._core.numerictypes', 'flexible',
    """
    Abstract base class of all scalar types without predefined length.
    The actual size of these types depends on the specific `numpy.dtype`
    instantiation.

    """)

add_newdoc('numpy._core.numerictypes', 'character',
    """
    Abstract base class of all character string scalar types.

    """)

add_newdoc('numpy._core.multiarray', 'StringDType',
    """
    StringDType(*, na_object=np._NoValue, coerce=True)

    Create a StringDType instance.

    StringDType can be used to store UTF-8 encoded variable-width strings in
    a NumPy array.

    Parameters
    ----------
    na_object : object, optional
        Object used to represent missing data. If unset, the array will not
        use a missing data sentinel.
    coerce : bool, optional
        Whether or not items in an array-like passed to an array creation
        function that are neither a str or str subtype should be coerced to
        str. Defaults to True. If set to False, creating a StringDType
        array from an array-like containing entries that are not already
        strings will raise an error.

    Examples
    --------

    >>> import numpy as np

    >>> from numpy.dtypes import StringDType
    >>> np.array(["hello", "world"], dtype=StringDType())
    array(["hello", "world"], dtype=StringDType())

    >>> arr = np.array(["hello", None, "world"],
    ...                dtype=StringDType(na_object=None))
    >>> arr
    array(["hello", None, "world"], dtype=StringDType(na_object=None))
    >>> arr[1] is None
    True

    >>> arr = np.array(["hello", np.nan, "world"],
    ...                dtype=StringDType(na_object=np.nan))
    >>> np.isnan(arr)
    array([False, True, False])

    >>> np.array([1.2, object(), "hello world"],
    ...          dtype=StringDType(coerce=True))
    ValueError: StringDType only allows string data when string coercion
    is disabled.

    >>> np.array(["hello", "world"], dtype=StringDType(coerce=True))
    array(["hello", "world"], dtype=StringDType(coerce=True))
    """)
```
