## Supplementary software v0.2.1 for "Virtual control arms for paediatric myopia trials: external validation of axial-elongation models": _add_newdocs.pyi

```
from .overrides import get_array_function_like_doc as get_array_function_like_doc

def refer_to_array_attribute(attr: str, method: bool = True) -> tuple[str, str]: ...
```
