## Supplementary software v0.2.1 for "Virtual control arms for paediatric myopia trials: external validation of axial-elongation models": _add_newdocs_scalars.py

```
"""
This file is separate from ``_add_newdocs.py`` so that it can be mocked out by
our sphinx ``conf.py`` during doc builds, where we want to avoid showing
platform-dependent information.
"""
import sys
import os
from numpy._core import dtype
from numpy._core import numerictypes as _numerictypes
from numpy._core.function_base import add_newdoc

##############################################################################
#
# Documentation for concrete scalar classes
#
##############################################################################

def numeric_type_aliases(aliases):
    def type_aliases_gen():
        for alias, doc in aliases:
            try:
                alias_type = getattr(_numerictypes, alias)
            except AttributeError:
                # The set of aliases that actually exist varies between platforms
                pass
            else:
                yield (alias_type, alias, doc)
    return list(type_aliases_gen())


possible_aliases = numeric_type_aliases([
    ('int8', '8-bit signed integer (``-128`` to ``127``)'),
    ('int16', '16-bit signed integer (``-32_768`` to ``32_767``)'),
    ('int32', '32-bit signed integer (``-2_147_483_648`` to ``2_147_483_647``)'),
    ('int64', '64-bit signed integer (``-9_223_372_036_854_775_808`` to ``9_223_372_036_854_775_807``)'),
    ('intp', 'Signed integer large enough to fit pointer, compatible with C ``intptr_t``'),
    ('uint8', '8-bit unsigned integer (``0`` to ``255``)'),
    ('uint16', '16-bit unsigned integer (``0`` to ``65_535``)'),
    ('uint32', '32-bit unsigned integer (``0`` to ``4_294_967_295``)'),
    ('uint64', '64-bit unsigned integer (``0`` to ``18_446_744_073_709_551_615``)'),
    ('uintp', 'Unsigned integer large enough to fit pointer, compatible with C ``uintptr_t``'),
    ('float16', '16-bit-precision floating-point number type: sign bit, 5 bits exponent, 10 bits mantissa'),
    ('float32', '32-bit-precision floating-point number type: sign bit, 8 bits exponent, 23 bits mantissa'),
    ('float64', '64-bit precision floating-point number type: sign bit, 11 bits exponent, 52 bits mantissa'),
    ('float96', '96-bit extended-precision floating-point number type'),
    ('float128', '128-bit extended-precision floating-point number type'),
    ('complex64', 'Complex number type composed of 2 32-bit-precision floating-point numbers'),
    ('complex128', 'Complex number type composed of 2 64-bit-precision floating-point numbers'),
    ('complex192', 'Complex number type composed of 2 96-bit extended-precision floating-point numbers'),
    ('complex256', 'Complex number type composed of 2 128-bit extended-precision floating-point numbers'),
    ])


def _get_platform_and_machine():
    try:
        system, _, _, _, machine = os.uname()
    except AttributeError:
        system = sys.platform
        if system == 'win32':
            machine = os.environ.get('PROCESSOR_ARCHITEW6432', '') \
                    or os.environ.get('PROCESSOR_ARCHITECTURE', '')
        else:
            machine = 'unknown'
    return system, machine


_system, _machine = _get_platform_and_machine()
_doc_alias_string = f":Alias on this platform ({_system} {_machine}):"


def add_newdoc_for_scalar_type(obj, fixed_aliases, doc):
    # note: `:field: value` is rST syntax which renders as field lists.
    o = getattr(_numerictypes, obj)

    character_code = dtype(o).char
    canonical_name_doc = "" if obj == o.__name__ else \
                        f":Canonical name: `numpy.{obj}`\n    "
    if fixed_aliases:
        alias_doc = ''.join(f":Alias: `numpy.{alias}`\n    "
                            for alias in fixed_aliases)
    else:
        alias_doc = ''
    alias_doc += ''.join(f"{_doc_alias_string} `numpy.{alias}`: {doc}.\n    "
                         for (alias_type, alias, doc) in possible_aliases if alias_type is o)

    docstring = f"""
    {doc.strip()}

    :Character code: ``'{character_code}'``
    {canonical_name_doc}{alias_doc}
    """

    add_newdoc('numpy._core.numerictypes', obj, docstring)


_bool_docstring = (
    """
    Boolean type (True or False), stored as a byte.

    .. warning::

       The :class:`bool` type is not a subclass of the :class:`int_` type
       (the :class:`bool` is not even a number type). This is different
       than Python's default implementation of :class:`bool` as a
       sub-class of :class:`int`.
    """
)

add_newdoc_for_scalar_type('bool', [], _bool_docstring)

add_newdoc_for_scalar_type('bool_', [], _bool_docstring)

add_newdoc_for_scalar_type('byte', [],
    """
    Signed integer type, compatible with C ``char``.
    """)

add_newdoc_for_scalar_type('short', [],
    """
    Signed integer type, compatible with C ``short``.
    """)

add_newdoc_for_scalar_type('intc', [],
    """
    Signed integer type, compatible with C ``int``.
    """)

# TODO: These docs probably need an if to highlight the default rather than
#       the C-types (and be correct).
add_newdoc_for_scalar_type('int_', [],
    """
    Default signed integer type, 64bit on 64bit systems and 32bit on 32bit
    systems.
    """)

add_newdoc_for_scalar_type('longlong', [],
    """
    Signed integer type, compatible with C ``long long``.
    """)

add_newdoc_for_scalar_type('ubyte', [],
    """
    Unsigned integer type, compatible with C ``unsigned char``.
    """)

add_newdoc_for_scalar_type('ushort', [],
    """
    Unsigned integer type, compatible with C ``unsigned short``.
    """)

add_newdoc_for_scalar_type('uintc', [],
    """
    Unsigned integer type, compatible with C ``unsigned int``.
    """)

add_newdoc_for_scalar_type('uint', [],
    """
    Unsigned signed integer type, 64bit on 64bit systems and 32bit on 32bit
    systems.
    """)

add_newdoc_for_scalar_type('ulonglong', [],
    """
    Signed integer type, compatible with C ``unsigned long long``.
    """)

add_newdoc_for_scalar_type('half', [],
    """
    Half-precision floating-point number type.
    """)

add_newdoc_for_scalar_type('single', [],
    """
    Single-precision floating-point number type, compatible with C ``float``.
    """)

add_newdoc_for_scalar_type('double', [],
    """
    Double-precision floating-point number type, compatible with Python
    :class:`float` and C ``double``.
    """)

add_newdoc_for_scalar_type('longdouble', [],
    """
    Extended-precision floating-point number type, compatible with C
    ``long double`` but not necessarily with IEEE 754 quadruple-precision.
    """)

add_newdoc_for_scalar_type('csingle', [],
    """
    Complex number type composed of two single-precision floating-point
    numbers.
    """)

add_newdoc_for_scalar_type('cdouble', [],
    """
    Complex number type composed of two double-precision floating-point
    numbers, compatible with Python :class:`complex`.
    """)

add_newdoc_for_scalar_type('clongdouble', [],
    """
    Complex number type composed of two extended-precision floating-point
    numbers.
    """)

add_newdoc_for_scalar_type('object_', [],
    """
    Any Python object.
    """)

add_newdoc_for_scalar_type('str_', [],
    r"""
    A unicode string.

    This type strips trailing null codepoints.

    >>> s = np.str_("abc\x00")
    >>> s
    'abc'

    Unlike the builtin :class:`str`, this supports the
    :ref:`python:bufferobjects`, exposing its contents as UCS4:

    >>> m = memoryview(np.str_("abc"))
    >>> m.format
    '3w'
    >>> m.tobytes()
    b'a\x00\x00\x00b\x00\x00\x00c\x00\x00\x00'
    """)

add_newdoc_for_scalar_type('bytes_', [],
    r"""
    A byte string.

    When used in arrays, this type strips trailing null bytes.
    """)

add_newdoc_for_scalar_type('void', [],
    r"""
    np.void(length_or_data, /, dtype=None)

    Create a new structured or unstructured void scalar.

    Parameters
    ----------
    length_or_data : int, array-like, bytes-like, object
       One of multiple meanings (see notes).  The length or
       bytes data of an unstructured void.  Or alternatively,
       the data to be stored in the new scalar when `dtype`
       is provided.
       This can be an array-like, in which case an array may
       be returned.
    dtype : dtype, optional
       If provided the dtype of the new scalar.  This dtype must
       be "void" dtype (i.e. a structured or unstructured void,
       see also :ref:`defining-structured-types`).

       .. versionadded:: 1.24

    Notes
    -----
    For historical reasons and because void scalars can represent both
    arbitrary byte data and structured dtypes, the void constructor
    has three calling conventions:

    1. ``np.void(5)`` creates a ``dtype="V5"`` scalar filled with five
       ``\0`` bytes.  The 5 can be a Python or NumPy integer.
    2. ``np.void(b"bytes-like")`` creates a void scalar from the byte string.
       The dtype itemsize will match the byte string length, here ``"V10"``.
    3. When a ``dtype=`` is passed the call is roughly the same as an
       array creation.  However, a void scalar rather than array is returned.

    Please see the examples which show all three different conventions.

    Examples
    --------
    >>> np.void(5)
    np.void(b'\x00\x00\x00\x00\x00')
    >>> np.void(b'abcd')
    np.void(b'\x61\x62\x63\x64')
    >>> np.void((3.2, b'eggs'), dtype="d,S5")
    np.void((3.2, b'eggs'), dtype=[('f0', '<f8'), ('f1', 'S5')])
    >>> np.void(3, dtype=[('x', np.int8), ('y', np.int8)])
    np.void((3, 3), dtype=[('x', 'i1'), ('y', 'i1')])

    """)

add_newdoc_for_scalar_type('datetime64', [],
    """
    If created from a 64-bit integer, it represents an offset from
    ``1970-01-01T00:00:00``.
    If created from string, the string can be in ISO 8601 date
    or datetime format.

    When parsing a string to create a datetime object, if the string contains
    a trailing timezone (A 'Z' or a timezone offset), the timezone will be
    dropped and a User Warning is given.

    Datetime64 objects should be considered to be UTC and therefore have an
    offset of +0000.

    >>> np.datetime64(10, 'Y')
    np.datetime64('1980')
    >>> np.datetime64('1980', 'Y')
    np.datetime64('1980')
    >>> np.datetime64(10, 'D')
    np.datetime64('1970-01-11')

    See :ref:`arrays.datetime` for more information.
    """)

add_newdoc_for_scalar_type('timedelta64', [],
    """
    A timedelta stored as a 64-bit integer.

    See :ref:`arrays.datetime` for more information.
    """)

add_newdoc('numpy._core.numerictypes', "integer", ('is_integer',
    """
    integer.is_integer() -> bool

    Return ``True`` if the number is finite with integral value.

    .. versionadded:: 1.22

    Examples
    --------
    >>> import numpy as np
    >>> np.int64(-2).is_integer()
    True
    >>> np.uint32(5).is_integer()
    True
    """))

# TODO: work out how to put this on the base class, np.floating
for float_name in ('half', 'single', 'double', 'longdouble'):
    add_newdoc('numpy._core.numerictypes', float_name, ('as_integer_ratio',
        """
        {ftype}.as_integer_ratio() -> (int, int)

        Return a pair of integers, whose ratio is exactly equal to the original
        floating point number, and with a positive denominator.
        Raise `OverflowError` on infinities and a `ValueError` on NaNs.

        >>> np.{ftype}(10.0).as_integer_ratio()
        (10, 1)
        >>> np.{ftype}(0.0).as_integer_ratio()
        (0, 1)
        >>> np.{ftype}(-.25).as_integer_ratio()
        (-1, 4)
        """.format(ftype=float_name)))

    add_newdoc('numpy._core.numerictypes', float_name, ('is_integer',
        f"""
        {float_name}.is_integer() -> bool

        Return ``True`` if the floating point number is finite with integral
        value, and ``False`` otherwise.

        .. versionadded:: 1.22

        Examples
        --------
        >>> np.{float_name}(-2.0).is_integer()
        True
        >>> np.{float_name}(3.2).is_integer()
        False
        """))

for int_name in ('int8', 'uint8', 'int16', 'uint16', 'int32', 'uint32',
        'int64', 'uint64', 'int64', 'uint64', 'int64', 'uint64'):
    # Add negative examples for signed cases by checking typecode
    add_newdoc('numpy._core.numerictypes', int_name, ('bit_count',
        f"""
        {int_name}.bit_count() -> int

        Computes the number of 1-bits in the absolute value of the input.
        Analogous to the builtin `int.bit_count` or ``popcount`` in C++.

        Examples
        --------
        >>> np.{int_name}(127).bit_count()
        7""" +
        (f"""
        >>> np.{int_name}(-127).bit_count()
        7
        """ if dtype(int_name).char.islower() else "")))
```
