## Supplementary software v0.2.1 for "Virtual control arms for paediatric myopia trials: external validation of axial-elongation models": _add_newdocs_scalars.pyi

```
from collections.abc import Iterable
from typing import Final

import numpy as np

possible_aliases: Final[list[tuple[type[np.number], str, str]]] = ...
_system: Final[str] = ...
_machine: Final[str] = ...
_doc_alias_string: Final[str] = ...
_bool_docstring: Final[str] = ...
int_name: str = ...
float_name: str = ...

def numeric_type_aliases(aliases: list[tuple[str, str]]) -> list[tuple[type[np.number], str, str]]: ...
def add_newdoc_for_scalar_type(obj: str, fixed_aliases: Iterable[str], doc: str) -> None: ...
def _get_platform_and_machine() -> tuple[str, str]: ...
```
