## Supplementary software v0.2.1 for "Virtual control arms for paediatric myopia trials: external validation of axial-elongation models": _asarray.py

```
"""
Functions in the ``as*array`` family that promote array-likes into arrays.

`require` fits this category despite its name not matching this pattern.
"""
from .overrides import (
    array_function_dispatch,
    finalize_array_function_like,
    set_module,
)
from .multiarray import array, asanyarray


__all__ = ["require"]


POSSIBLE_FLAGS = {
    'C': 'C', 'C_CONTIGUOUS': 'C', 'CONTIGUOUS': 'C',
    'F': 'F', 'F_CONTIGUOUS': 'F', 'FORTRAN': 'F',
    'A': 'A', 'ALIGNED': 'A',
    'W': 'W', 'WRITEABLE': 'W',
    'O': 'O', 'OWNDATA': 'O',
    'E': 'E', 'ENSUREARRAY': 'E'
}


@finalize_array_function_like
@set_module('numpy')
def require(a, dtype=None, requirements=None, *, like=None):
    """
    Return an ndarray of the provided type that satisfies requirements.

    This function is useful to be sure that an array with the correct flags
    is returned for passing to compiled code (perhaps through ctypes).

    Parameters
    ----------
    a : array_like
       The object to be converted to a type-and-requirement-satisfying array.
    dtype : data-type
       The required data-type. If None preserve the current dtype. If your
       application requires the data to be in native byteorder, include
       a byteorder specification as a part of the dtype specification.
    requirements : str or sequence of str
       The requirements list can be any of the following

       * 'F_CONTIGUOUS' ('F') - ensure a Fortran-contiguous array
       * 'C_CONTIGUOUS' ('C') - ensure a C-contiguous array
       * 'ALIGNED' ('A')      - ensure a data-type aligned array
       * 'WRITEABLE' ('W')    - ensure a writable array
       * 'OWNDATA' ('O')      - ensure an array that owns its own data
       * 'ENSUREARRAY', ('E') - ensure a base array, instead of a subclass
    ${ARRAY_FUNCTION_LIKE}

        .. versionadded:: 1.20.0

    Returns
    -------
    out : ndarray
        Array with specified requirements and type if given.

    See Also
    --------
    asarray : Convert input to an ndarray.
    asanyarray : Convert to an ndarray, but pass through ndarray subclasses.
    ascontiguousarray : Convert input to a contiguous array.
    asfortranarray : Convert input to an ndarray with column-major
                     memory order.
    ndarray.flags : Information about the memory layout of the array.

    Notes
    -----
    The returned array will be guaranteed to have the listed requirements
    by making a copy if needed.

    Examples
    --------
    >>> import numpy as np
    >>> x = np.arange(6).reshape(2,3)
    >>> x.flags
      C_CONTIGUOUS : True
      F_CONTIGUOUS : False
      OWNDATA : False
      WRITEABLE : True
      ALIGNED : True
      WRITEBACKIFCOPY : False

    >>> y = np.require(x, dtype=np.float32, requirements=['A', 'O', 'W', 'F'])
    >>> y.flags
      C_CONTIGUOUS : False
      F_CONTIGUOUS : True
      OWNDATA : True
      WRITEABLE : True
      ALIGNED : True
      WRITEBACKIFCOPY : False

    """
    if like is not None:
        return _require_with_like(
            like,
            a,
            dtype=dtype,
            requirements=requirements,
        )

    if not requirements:
        return asanyarray(a, dtype=dtype)

    requirements = {POSSIBLE_FLAGS[x.upper()] for x in requirements}

    if 'E' in requirements:
        requirements.remove('E')
        subok = False
    else:
        subok = True

    order = 'A'
    if requirements >= {'C', 'F'}:
        raise ValueError('Cannot specify both "C" and "F" order')
    elif 'F' in requirements:
        order = 'F'
        requirements.remove('F')
    elif 'C' in requirements:
        order = 'C'
        requirements.remove('C')

    arr = array(a, dtype=dtype, order=order, copy=None, subok=subok)

    for prop in requirements:
        if not arr.flags[prop]:
            return arr.copy(order)
    return arr


_require_with_like = array_function_dispatch()(require)
```
