## Supplementary software v0.2.1 for "Virtual control arms for paediatric myopia trials: external validation of axial-elongation models": _asarray.pyi

```
from collections.abc import Iterable
from typing import Any, TypeAlias, TypeVar, overload, Literal

from numpy._typing import NDArray, DTypeLike, _SupportsArrayFunc

_ArrayType = TypeVar("_ArrayType", bound=NDArray[Any])

_Requirements: TypeAlias = Literal[
    "C", "C_CONTIGUOUS", "CONTIGUOUS",
    "F", "F_CONTIGUOUS", "FORTRAN",
    "A", "ALIGNED",
    "W", "WRITEABLE",
    "O", "OWNDATA"
]
_E: TypeAlias = Literal["E", "ENSUREARRAY"]
_RequirementsWithE: TypeAlias = _Requirements | _E

@overload
def require(
    a: _ArrayType,
    dtype: None = ...,
    requirements: None | _Requirements | Iterable[_Requirements] = ...,
    *,
    like: _SupportsArrayFunc = ...
) -> _ArrayType: ...
@overload
def require(
    a: object,
    dtype: DTypeLike = ...,
    requirements: _E | Iterable[_RequirementsWithE] = ...,
    *,
    like: _SupportsArrayFunc = ...
) -> NDArray[Any]: ...
@overload
def require(
    a: object,
    dtype: DTypeLike = ...,
    requirements: None | _Requirements | Iterable[_Requirements] = ...,
    *,
    like: _SupportsArrayFunc = ...
) -> NDArray[Any]: ...
```
