## Supplementary software v0.2.1 for "Virtual control arms for paediatric myopia trials: external validation of axial-elongation models": _dtype.py

```
"""
A place for code to be called from the implementation of np.dtype

String handling is much easier to do correctly in python.
"""
import numpy as np


_kind_to_stem = {
    'u': 'uint',
    'i': 'int',
    'c': 'complex',
    'f': 'float',
    'b': 'bool',
    'V': 'void',
    'O': 'object',
    'M': 'datetime',
    'm': 'timedelta',
    'S': 'bytes',
    'U': 'str',
}


def _kind_name(dtype):
    try:
        return _kind_to_stem[dtype.kind]
    except KeyError as e:
        raise RuntimeError(
            "internal dtype error, unknown kind {!r}"
            .format(dtype.kind)
        ) from None


def __str__(dtype):
    if dtype.fields is not None:
        return _struct_str(dtype, include_align=True)
    elif dtype.subdtype:
        return _subarray_str(dtype)
    elif issubclass(dtype.type, np.flexible) or not dtype.isnative:
        return dtype.str
    else:
        return dtype.name


def __repr__(dtype):
    arg_str = _construction_repr(dtype, include_align=False)
    if dtype.isalignedstruct:
        arg_str = arg_str + ", align=True"
    return "dtype({})".format(arg_str)


def _unpack_field(dtype, offset, title=None):
    """
    Helper function to normalize the items in dtype.fields.

    Call as:

    dtype, offset, title = _unpack_field(*dtype.fields[name])
    """
    return dtype, offset, title


def _isunsized(dtype):
    # PyDataType_ISUNSIZED
    return dtype.itemsize == 0


def _construction_repr(dtype, include_align=False, short=False):
    """
    Creates a string repr of the dtype, excluding the 'dtype()' part
    surrounding the object. This object may be a string, a list, or
    a dict depending on the nature of the dtype. This
    is the object passed as the first parameter to the dtype
    constructor, and if no additional constructor parameters are
    given, will reproduce the exact memory layout.

    Parameters
    ----------
    short : bool
        If true, this creates a shorter repr using 'kind' and 'itemsize',
        instead of the longer type name.

    include_align : bool
        If true, this includes the 'align=True' parameter
        inside the struct dtype construction dict when needed. Use this flag
        if you want a proper repr string without the 'dtype()' part around it.

        If false, this does not preserve the
        'align=True' parameter or sticky NPY_ALIGNED_STRUCT flag for
        struct arrays like the regular repr does, because the 'align'
        flag is not part of first dtype constructor parameter. This
        mode is intended for a full 'repr', where the 'align=True' is
        provided as the second parameter.
    """
    if dtype.fields is not None:
        return _struct_str(dtype, include_align=include_align)
    elif dtype.subdtype:
        return _subarray_str(dtype)
    else:
        return _scalar_str(dtype, short=short)


def _scalar_str(dtype, short):
    byteorder = _byte_order_str(dtype)

    if dtype.type == np.bool:
        if short:
            return "'?'"
        else:
            return "'bool'"

    elif dtype.type == np.object_:
        # The object reference may be different sizes on different
        # platforms, so it should never include the itemsize here.
        return "'O'"

    elif dtype.type == np.bytes_:
        if _isunsized(dtype):
            return "'S'"
        else:
            return "'S%d'" % dtype.itemsize

    elif dtype.type == np.str_:
        if _isunsized(dtype):
            return "'%sU'" % byteorder
        else:
            return "'%sU%d'" % (byteorder, dtype.itemsize / 4)

    elif dtype.type == str:
        return "'T'"

    elif not type(dtype)._legacy:
        return f"'{byteorder}{type(dtype).__name__}{dtype.itemsize * 8}'"

    # unlike the other types, subclasses of void are preserved - but
    # historically the repr does not actually reveal the subclass
    elif issubclass(dtype.type, np.void):
        if _isunsized(dtype):
            return "'V'"
        else:
            return "'V%d'" % dtype.itemsize

    elif dtype.type == np.datetime64:
        return "'%sM8%s'" % (byteorder, _datetime_metadata_str(dtype))

    elif dtype.type == np.timedelta64:
        return "'%sm8%s'" % (byteorder, _datetime_metadata_str(dtype))

    elif np.issubdtype(dtype, np.number):
        # Short repr with endianness, like '<f8'
        if short or dtype.byteorder not in ('=', '|'):
            return "'%s%c%d'" % (byteorder, dtype.kind, dtype.itemsize)

        # Longer repr, like 'float64'
        else:
            return "'%s%d'" % (_kind_name(dtype), 8*dtype.itemsize)

    elif dtype.isbuiltin == 2:
        return dtype.type.__name__

    else:
        raise RuntimeError(
            "Internal error: NumPy dtype unrecognized type number")


def _byte_order_str(dtype):
    """ Normalize byteorder to '<' or '>' """
    # hack to obtain the native and swapped byte order characters
    swapped = np.dtype(int).newbyteorder('S')
    native = swapped.newbyteorder('S')

    byteorder = dtype.byteorder
    if byteorder == '=':
        return native.byteorder
    if byteorder == 'S':
        # TODO: this path can never be reached
        return swapped.byteorder
    elif byteorder == '|':
        return ''
    else:
        return byteorder


def _datetime_metadata_str(dtype):
    # TODO: this duplicates the C metastr_to_unicode functionality
    unit, count = np.datetime_data(dtype)
    if unit == 'generic':
        return ''
    elif count == 1:
        return '[{}]'.format(unit)
    else:
        return '[{}{}]'.format(count, unit)


def _struct_dict_str(dtype, includealignedflag):
    # unpack the fields dictionary into ls
    names = dtype.names
    fld_dtypes = []
    offsets = []
    titles = []
    for name in names:
        fld_dtype, offset, title = _unpack_field(*dtype.fields[name])
        fld_dtypes.append(fld_dtype)
        offsets.append(offset)
        titles.append(title)

    # Build up a string to make the dictionary

    if np._core.arrayprint._get_legacy_print_mode() <= 121:
        colon = ":"
        fieldsep = ","
    else:
        colon = ": "
        fieldsep = ", "

    # First, the names
    ret = "{'names'%s[" % colon
    ret += fieldsep.join(repr(name) for name in names)

    # Second, the formats
    ret += "], 'formats'%s[" % colon
    ret += fieldsep.join(
        _construction_repr(fld_dtype, short=True) for fld_dtype in fld_dtypes)

    # Third, the offsets
    ret += "], 'offsets'%s[" % colon
    ret += fieldsep.join("%d" % offset for offset in offsets)

    # Fourth, the titles
    if any(title is not None for title in titles):
        ret += "], 'titles'%s[" % colon
        ret += fieldsep.join(repr(title) for title in titles)

    # Fifth, the itemsize
    ret += "], 'itemsize'%s%d" % (colon, dtype.itemsize)

    if (includealignedflag and dtype.isalignedstruct):
        # Finally, the aligned flag
        ret += ", 'aligned'%sTrue}" % colon
    else:
        ret += "}"

    return ret


def _aligned_offset(offset, alignment):
    # round up offset:
    return - (-offset // alignment) * alignment


def _is_packed(dtype):
    """
    Checks whether the structured data type in 'dtype'
    has a simple layout, where all the fields are in order,
    and follow each other with no alignment padding.

    When this returns true, the dtype can be reconstructed
    from a list of the field names and dtypes with no additional
    dtype parameters.

    Duplicates the C `is_dtype_struct_simple_unaligned_layout` function.
    """
    align = dtype.isalignedstruct
    max_alignment = 1
    total_offset = 0
    for name in dtype.names:
        fld_dtype, fld_offset, title = _unpack_field(*dtype.fields[name])

        if align:
            total_offset = _aligned_offset(total_offset, fld_dtype.alignment)
            max_alignment = max(max_alignment, fld_dtype.alignment)

        if fld_offset != total_offset:
            return False
        total_offset += fld_dtype.itemsize

    if align:
        total_offset = _aligned_offset(total_offset, max_alignment)

    return total_offset == dtype.itemsize


def _struct_list_str(dtype):
    items = []
    for name in dtype.names:
        fld_dtype, fld_offset, title = _unpack_field(*dtype.fields[name])

        item = "("
        if title is not None:
            item += "({!r}, {!r}), ".format(title, name)
        else:
            item += "{!r}, ".format(name)
        # Special case subarray handling here
        if fld_dtype.subdtype is not None:
            base, shape = fld_dtype.subdtype
            item += "{}, {}".format(
                _construction_repr(base, short=True),
                shape
            )
        else:
            item += _construction_repr(fld_dtype, short=True)

        item += ")"
        items.append(item)

    return "[" + ", ".join(items) + "]"


def _struct_str(dtype, include_align):
    # The list str representation can't include the 'align=' flag,
    # so if it is requested and the struct has the aligned flag set,
    # we must use the dict str instead.
    if not (include_align and dtype.isalignedstruct) and _is_packed(dtype):
        sub = _struct_list_str(dtype)

    else:
        sub = _struct_dict_str(dtype, include_align)

    # If the data type isn't the default, void, show it
    if dtype.type != np.void:
        return "({t.__module__}.{t.__name__}, {f})".format(t=dtype.type, f=sub)
    else:
        return sub


def _subarray_str(dtype):
    base, shape = dtype.subdtype
    return "({}, {})".format(
        _construction_repr(base, short=True),
        shape
    )


def _name_includes_bit_suffix(dtype):
    if dtype.type == np.object_:
        # pointer size varies by system, best to omit it
        return False
    elif dtype.type == np.bool:
        # implied
        return False
    elif dtype.type is None:
        return True
    elif np.issubdtype(dtype, np.flexible) and _isunsized(dtype):
        # unspecified
        return False
    else:
        return True


def _name_get(dtype):
    # provides dtype.name.__get__, documented as returning a "bit name"

    if dtype.isbuiltin == 2:
        # user dtypes don't promise to do anything special
        return dtype.type.__name__

    if not type(dtype)._legacy:
        name = type(dtype).__name__

    elif issubclass(dtype.type, np.void):
        # historically, void subclasses preserve their name, eg `record64`
        name = dtype.type.__name__
    else:
        name = _kind_name(dtype)

    # append bit counts
    if _name_includes_bit_suffix(dtype):
        name += "{}".format(dtype.itemsize * 8)

    # append metadata to datetimes
    if dtype.type in (np.datetime64, np.timedelta64):
        name += _datetime_metadata_str(dtype)

    return name
```
