## Supplementary software v0.2.1 for "Virtual control arms for paediatric myopia trials: external validation of axial-elongation models": _dtype.pyi

```
from typing import Any, Final, TypeAlias, TypedDict, overload, type_check_only
from typing import Literal as L

from typing_extensions import ReadOnly, TypeVar

import numpy as np

###

_T = TypeVar("_T")

_Name: TypeAlias = L["uint", "int", "complex", "float", "bool", "void", "object", "datetime", "timedelta", "bytes", "str"]

@type_check_only
class _KindToStemType(TypedDict):
    u: ReadOnly[L["uint"]]
    i: ReadOnly[L["int"]]
    c: ReadOnly[L["complex"]]
    f: ReadOnly[L["float"]]
    b: ReadOnly[L["bool"]]
    V: ReadOnly[L["void"]]
    O: ReadOnly[L["object"]]
    M: ReadOnly[L["datetime"]]
    m: ReadOnly[L["timedelta"]]
    S: ReadOnly[L["bytes"]]
    U: ReadOnly[L["str"]]

###

_kind_to_stem: Final[_KindToStemType] = ...

#
def _kind_name(dtype: np.dtype[Any]) -> _Name: ...
def __str__(dtype: np.dtype[Any]) -> str: ...
def __repr__(dtype: np.dtype[Any]) -> str: ...

#
def _isunsized(dtype: np.dtype[Any]) -> bool: ...
def _is_packed(dtype: np.dtype[Any]) -> bool: ...
def _name_includes_bit_suffix(dtype: np.dtype[Any]) -> bool: ...

#
def _construction_repr(dtype: np.dtype[Any], include_align: bool = False, short: bool = False) -> str: ...
def _scalar_str(dtype: np.dtype[Any], short: bool) -> str: ...
def _byte_order_str(dtype: np.dtype[Any]) -> str: ...
def _datetime_metadata_str(dtype: np.dtype[Any]) -> str: ...
def _struct_dict_str(dtype: np.dtype[Any], includealignedflag: bool) -> str: ...
def _struct_list_str(dtype: np.dtype[Any]) -> str: ...
def _struct_str(dtype: np.dtype[Any], include_align: bool) -> str: ...
def _subarray_str(dtype: np.dtype[Any]) -> str: ...
def _name_get(dtype: np.dtype[Any]) -> str: ...

#
@overload
def _unpack_field(dtype: np.dtype[Any], offset: int, title: _T) -> tuple[np.dtype[Any], int, _T]: ...
@overload
def _unpack_field(dtype: np.dtype[Any], offset: int, title: None = None) -> tuple[np.dtype[Any], int, None]: ...
def _aligned_offset(offset: int, alignment: int) -> int: ...
```
