## Supplementary software v0.2.1 for "Virtual control arms for paediatric myopia trials: external validation of axial-elongation models": _dtype_ctypes.py

```
"""
Conversion from ctypes to dtype.

In an ideal world, we could achieve this through the PEP3118 buffer protocol,
something like::

    def dtype_from_ctypes_type(t):
        # needed to ensure that the shape of `t` is within memoryview.format
        class DummyStruct(ctypes.Structure):
            _fields_ = [('a', t)]

        # empty to avoid memory allocation
        ctype_0 = (DummyStruct * 0)()
        mv = memoryview(ctype_0)

        # convert the struct, and slice back out the field
        return _dtype_from_pep3118(mv.format)['a']

Unfortunately, this fails because:

* ctypes cannot handle length-0 arrays with PEP3118 (bpo-32782)
* PEP3118 cannot represent unions, but both numpy and ctypes can
* ctypes cannot handle big-endian structs with PEP3118 (bpo-32780)
"""

# We delay-import ctypes for distributions that do not include it.
# While this module is not used unless the user passes in ctypes
# members, it is eagerly imported from numpy/_core/__init__.py.
import numpy as np


def _from_ctypes_array(t):
    return np.dtype((dtype_from_ctypes_type(t._type_), (t._length_,)))


def _from_ctypes_structure(t):
    for item in t._fields_:
        if len(item) > 2:
            raise TypeError(
                "ctypes bitfields have no dtype equivalent")

    if hasattr(t, "_pack_"):
        import ctypes
        formats = []
        offsets = []
        names = []
        current_offset = 0
        for fname, ftyp in t._fields_:
            names.append(fname)
            formats.append(dtype_from_ctypes_type(ftyp))
            # Each type has a default offset, this is platform dependent
            # for some types.
            effective_pack = min(t._pack_, ctypes.alignment(ftyp))
            current_offset = (
                (current_offset + effective_pack - 1) // effective_pack
            ) * effective_pack
            offsets.append(current_offset)
            current_offset += ctypes.sizeof(ftyp)

        return np.dtype(dict(
            formats=formats,
            offsets=offsets,
            names=names,
            itemsize=ctypes.sizeof(t)))
    else:
        fields = []
        for fname, ftyp in t._fields_:
            fields.append((fname, dtype_from_ctypes_type(ftyp)))

        # by default, ctypes structs are aligned
        return np.dtype(fields, align=True)


def _from_ctypes_scalar(t):
    """
    Return the dtype type with endianness included if it's the case
    """
    if getattr(t, '__ctype_be__', None) is t:
        return np.dtype('>' + t._type_)
    elif getattr(t, '__ctype_le__', None) is t:
        return np.dtype('<' + t._type_)
    else:
        return np.dtype(t._type_)


def _from_ctypes_union(t):
    import ctypes
    formats = []
    offsets = []
    names = []
    for fname, ftyp in t._fields_:
        names.append(fname)
        formats.append(dtype_from_ctypes_type(ftyp))
        offsets.append(0)  # Union fields are offset to 0

    return np.dtype(dict(
        formats=formats,
        offsets=offsets,
        names=names,
        itemsize=ctypes.sizeof(t)))


def dtype_from_ctypes_type(t):
    """
    Construct a dtype object from a ctypes type
    """
    import _ctypes
    if issubclass(t, _ctypes.Array):
        return _from_ctypes_array(t)
    elif issubclass(t, _ctypes._Pointer):
        raise TypeError("ctypes pointers have no dtype equivalent")
    elif issubclass(t, _ctypes.Structure):
        return _from_ctypes_structure(t)
    elif issubclass(t, _ctypes.Union):
        return _from_ctypes_union(t)
    elif isinstance(getattr(t, '_type_', None), str):
        return _from_ctypes_scalar(t)
    else:
        raise NotImplementedError(
            "Unknown ctypes type {}".format(t.__name__))
```
