## Supplementary software v0.2.1 for "Virtual control arms for paediatric myopia trials: external validation of axial-elongation models": _dtype_ctypes.pyi

```
import _ctypes
import ctypes as ct
from typing import Any, overload

import numpy as np

#
@overload
def dtype_from_ctypes_type(t: type[_ctypes.Array[Any] | _ctypes.Structure]) -> np.dtype[np.void]: ...
@overload
def dtype_from_ctypes_type(t: type[ct.c_bool]) -> np.dtype[np.bool]: ...
@overload
def dtype_from_ctypes_type(t: type[ct.c_int8 | ct.c_byte]) -> np.dtype[np.int8]: ...
@overload
def dtype_from_ctypes_type(t: type[ct.c_uint8 | ct.c_ubyte]) -> np.dtype[np.uint8]: ...
@overload
def dtype_from_ctypes_type(t: type[ct.c_int16 | ct.c_short]) -> np.dtype[np.int16]: ...
@overload
def dtype_from_ctypes_type(t: type[ct.c_uint16 | ct.c_ushort]) -> np.dtype[np.uint16]: ...
@overload
def dtype_from_ctypes_type(t: type[ct.c_int32 | ct.c_int]) -> np.dtype[np.int32]: ...
@overload
def dtype_from_ctypes_type(t: type[ct.c_uint32 | ct.c_uint]) -> np.dtype[np.uint32]: ...
@overload
def dtype_from_ctypes_type(t: type[ct.c_ssize_t | ct.c_long]) -> np.dtype[np.int32 | np.int64]: ...
@overload
def dtype_from_ctypes_type(t: type[ct.c_size_t | ct.c_ulong]) -> np.dtype[np.uint32 | np.uint64]: ...
@overload
def dtype_from_ctypes_type(t: type[ct.c_int64 | ct.c_longlong]) -> np.dtype[np.int64]: ...
@overload
def dtype_from_ctypes_type(t: type[ct.c_uint64 | ct.c_ulonglong]) -> np.dtype[np.uint64]: ...
@overload
def dtype_from_ctypes_type(t: type[ct.c_float]) -> np.dtype[np.float32]: ...
@overload
def dtype_from_ctypes_type(t: type[ct.c_double]) -> np.dtype[np.float64]: ...
@overload
def dtype_from_ctypes_type(t: type[ct.c_longdouble]) -> np.dtype[np.longdouble]: ...
@overload
def dtype_from_ctypes_type(t: type[ct.c_char]) -> np.dtype[np.bytes_]: ...
@overload
def dtype_from_ctypes_type(t: type[ct.py_object[Any]]) -> np.dtype[np.object_]: ...

# NOTE: the complex ctypes on python>=3.14 are not yet supported at runtim, see
# https://github.com/numpy/numpy/issues/28360

#
def _from_ctypes_array(t: type[_ctypes.Array[Any]]) -> np.dtype[np.void]: ...
def _from_ctypes_structure(t: type[_ctypes.Structure]) -> np.dtype[np.void]: ...
def _from_ctypes_union(t: type[_ctypes.Union]) -> np.dtype[np.void]: ...

# keep in sync with `dtype_from_ctypes_type` (minus the first overload)
@overload
def _from_ctypes_scalar(t: type[ct.c_bool]) -> np.dtype[np.bool]: ...
@overload
def _from_ctypes_scalar(t: type[ct.c_int8 | ct.c_byte]) -> np.dtype[np.int8]: ...
@overload
def _from_ctypes_scalar(t: type[ct.c_uint8 | ct.c_ubyte]) -> np.dtype[np.uint8]: ...
@overload
def _from_ctypes_scalar(t: type[ct.c_int16 | ct.c_short]) -> np.dtype[np.int16]: ...
@overload
def _from_ctypes_scalar(t: type[ct.c_uint16 | ct.c_ushort]) -> np.dtype[np.uint16]: ...
@overload
def _from_ctypes_scalar(t: type[ct.c_int32 | ct.c_int]) -> np.dtype[np.int32]: ...
@overload
def _from_ctypes_scalar(t: type[ct.c_uint32 | ct.c_uint]) -> np.dtype[np.uint32]: ...
@overload
def _from_ctypes_scalar(t: type[ct.c_ssize_t | ct.c_long]) -> np.dtype[np.int32 | np.int64]: ...
@overload
def _from_ctypes_scalar(t: type[ct.c_size_t | ct.c_ulong]) -> np.dtype[np.uint32 | np.uint64]: ...
@overload
def _from_ctypes_scalar(t: type[ct.c_int64 | ct.c_longlong]) -> np.dtype[np.int64]: ...
@overload
def _from_ctypes_scalar(t: type[ct.c_uint64 | ct.c_ulonglong]) -> np.dtype[np.uint64]: ...
@overload
def _from_ctypes_scalar(t: type[ct.c_float]) -> np.dtype[np.float32]: ...
@overload
def _from_ctypes_scalar(t: type[ct.c_double]) -> np.dtype[np.float64]: ...
@overload
def _from_ctypes_scalar(t: type[ct.c_longdouble]) -> np.dtype[np.longdouble]: ...
@overload
def _from_ctypes_scalar(t: type[ct.c_char]) -> np.dtype[np.bytes_]: ...
@overload
def _from_ctypes_scalar(t: type[ct.py_object[Any]]) -> np.dtype[np.object_]: ...
```
