## Supplementary software v0.2.1 for "Virtual control arms for paediatric myopia trials: external validation of axial-elongation models": _exceptions.py

```
"""
Various richly-typed exceptions, that also help us deal with string formatting
in python where it's easier.

By putting the formatting in `__str__`, we also avoid paying the cost for
users who silence the exceptions.
"""
from .._utils import set_module

def _unpack_tuple(tup):
    if len(tup) == 1:
        return tup[0]
    else:
        return tup


def _display_as_base(cls):
    """
    A decorator that makes an exception class look like its base.

    We use this to hide subclasses that are implementation details - the user
    should catch the base type, which is what the traceback will show them.

    Classes decorated with this decorator are subject to removal without a
    deprecation warning.
    """
    assert issubclass(cls, Exception)
    cls.__name__ = cls.__base__.__name__
    return cls


class UFuncTypeError(TypeError):
    """ Base class for all ufunc exceptions """
    def __init__(self, ufunc):
        self.ufunc = ufunc


@_display_as_base
class _UFuncNoLoopError(UFuncTypeError):
    """ Thrown when a ufunc loop cannot be found """
    def __init__(self, ufunc, dtypes):
        super().__init__(ufunc)
        self.dtypes = tuple(dtypes)

    def __str__(self):
        return (
            "ufunc {!r} did not contain a loop with signature matching types "
            "{!r} -> {!r}"
        ).format(
            self.ufunc.__name__,
            _unpack_tuple(self.dtypes[:self.ufunc.nin]),
            _unpack_tuple(self.dtypes[self.ufunc.nin:])
        )


@_display_as_base
class _UFuncBinaryResolutionError(_UFuncNoLoopError):
    """ Thrown when a binary resolution fails """
    def __init__(self, ufunc, dtypes):
        super().__init__(ufunc, dtypes)
        assert len(self.dtypes) == 2

    def __str__(self):
        return (
            "ufunc {!r} cannot use operands with types {!r} and {!r}"
        ).format(
            self.ufunc.__name__, *self.dtypes
        )


@_display_as_base
class _UFuncCastingError(UFuncTypeError):
    def __init__(self, ufunc, casting, from_, to):
        super().__init__(ufunc)
        self.casting = casting
        self.from_ = from_
        self.to = to


@_display_as_base
class _UFuncInputCastingError(_UFuncCastingError):
    """ Thrown when a ufunc input cannot be casted """
    def __init__(self, ufunc, casting, from_, to, i):
        super().__init__(ufunc, casting, from_, to)
        self.in_i = i

    def __str__(self):
        # only show the number if more than one input exists
        i_str = "{} ".format(self.in_i) if self.ufunc.nin != 1 else ""
        return (
            "Cannot cast ufunc {!r} input {}from {!r} to {!r} with casting "
            "rule {!r}"
        ).format(
            self.ufunc.__name__, i_str, self.from_, self.to, self.casting
        )


@_display_as_base
class _UFuncOutputCastingError(_UFuncCastingError):
    """ Thrown when a ufunc output cannot be casted """
    def __init__(self, ufunc, casting, from_, to, i):
        super().__init__(ufunc, casting, from_, to)
        self.out_i = i

    def __str__(self):
        # only show the number if more than one output exists
        i_str = "{} ".format(self.out_i) if self.ufunc.nout != 1 else ""
        return (
            "Cannot cast ufunc {!r} output {}from {!r} to {!r} with casting "
            "rule {!r}"
        ).format(
            self.ufunc.__name__, i_str, self.from_, self.to, self.casting
        )


@_display_as_base
class _ArrayMemoryError(MemoryError):
    """ Thrown when an array cannot be allocated"""
    def __init__(self, shape, dtype):
        self.shape = shape
        self.dtype = dtype

    @property
    def _total_size(self):
        num_bytes = self.dtype.itemsize
        for dim in self.shape:
            num_bytes *= dim
        return num_bytes

    @staticmethod
    def _size_to_string(num_bytes):
        """ Convert a number of bytes into a binary size string """

        # https://en.wikipedia.org/wiki/Binary_prefix
        LOG2_STEP = 10
        STEP = 1024
        units = ['bytes', 'KiB', 'MiB', 'GiB', 'TiB', 'PiB', 'EiB']

        unit_i = max(num_bytes.bit_length() - 1, 1) // LOG2_STEP
        unit_val = 1 << (unit_i * LOG2_STEP)
        n_units = num_bytes / unit_val
        del unit_val

        # ensure we pick a unit that is correct after rounding
        if round(n_units) == STEP:
            unit_i += 1
            n_units /= STEP

        # deal with sizes so large that we don't have units for them
        if unit_i >= len(units):
            new_unit_i = len(units) - 1
            n_units *= 1 << ((unit_i - new_unit_i) * LOG2_STEP)
            unit_i = new_unit_i

        unit_name = units[unit_i]
        # format with a sensible number of digits
        if unit_i == 0:
            # no decimal point on bytes
            return '{:.0f} {}'.format(n_units, unit_name)
        elif round(n_units) < 1000:
            # 3 significant figures, if none are dropped to the left of the .
            return '{:#.3g} {}'.format(n_units, unit_name)
        else:
            # just give all the digits otherwise
            return '{:#.0f} {}'.format(n_units, unit_name)

    def __str__(self):
        size_str = self._size_to_string(self._total_size)
        return (
            "Unable to allocate {} for an array with shape {} and data type {}"
            .format(size_str, self.shape, self.dtype)
        )
```
