## Supplementary software v0.2.1 for "Virtual control arms for paediatric myopia trials: external validation of axial-elongation models": _internal.py

```
"""
A place for internal code

Some things are more easily handled Python.

"""
import ast
import math
import re
import sys
import warnings

from ..exceptions import DTypePromotionError
from .multiarray import dtype, array, ndarray, promote_types, StringDType
from numpy import _NoValue
try:
    import ctypes
except ImportError:
    ctypes = None

IS_PYPY = sys.implementation.name == 'pypy'

if sys.byteorder == 'little':
    _nbo = '<'
else:
    _nbo = '>'

def _makenames_list(adict, align):
    allfields = []

    for fname, obj in adict.items():
        n = len(obj)
        if not isinstance(obj, tuple) or n not in (2, 3):
            raise ValueError("entry not a 2- or 3- tuple")
        if n > 2 and obj[2] == fname:
            continue
        num = int(obj[1])
        if num < 0:
            raise ValueError("invalid offset.")
        format = dtype(obj[0], align=align)
        if n > 2:
            title = obj[2]
        else:
            title = None
        allfields.append((fname, format, num, title))
    # sort by offsets
    allfields.sort(key=lambda x: x[2])
    names = [x[0] for x in allfields]
    formats = [x[1] for x in allfields]
    offsets = [x[2] for x in allfields]
    titles = [x[3] for x in allfields]

    return names, formats, offsets, titles

# Called in PyArray_DescrConverter function when
#  a dictionary without "names" and "formats"
#  fields is used as a data-type descriptor.
def _usefields(adict, align):
    try:
        names = adict[-1]
    except KeyError:
        names = None
    if names is None:
        names, formats, offsets, titles = _makenames_list(adict, align)
    else:
        formats = []
        offsets = []
        titles = []
        for name in names:
            res = adict[name]
            formats.append(res[0])
            offsets.append(res[1])
            if len(res) > 2:
                titles.append(res[2])
            else:
                titles.append(None)

    return dtype({"names": names,
                  "formats": formats,
                  "offsets": offsets,
                  "titles": titles}, align)


# construct an array_protocol descriptor list
#  from the fields attribute of a descriptor
# This calls itself recursively but should eventually hit
#  a descriptor that has no fields and then return
#  a simple typestring

def _array_descr(descriptor):
    fields = descriptor.fields
    if fields is None:
        subdtype = descriptor.subdtype
        if subdtype is None:
            if descriptor.metadata is None:
                return descriptor.str
            else:
                new = descriptor.metadata.copy()
                if new:
                    return (descriptor.str, new)
                else:
                    return descriptor.str
        else:
            return (_array_descr(subdtype[0]), subdtype[1])

    names = descriptor.names
    ordered_fields = [fields[x] + (x,) for x in names]
    result = []
    offset = 0
    for field in ordered_fields:
        if field[1] > offset:
            num = field[1] - offset
            result.append(('', f'|V{num}'))
            offset += num
        elif field[1] < offset:
            raise ValueError(
                "dtype.descr is not defined for types with overlapping or "
                "out-of-order fields")
        if len(field) > 3:
            name = (field[2], field[3])
        else:
            name = field[2]
        if field[0].subdtype:
            tup = (name, _array_descr(field[0].subdtype[0]),
                   field[0].subdtype[1])
        else:
            tup = (name, _array_descr(field[0]))
        offset += field[0].itemsize
        result.append(tup)

    if descriptor.itemsize > offset:
        num = descriptor.itemsize - offset
        result.append(('', f'|V{num}'))

    return result


# format_re was originally from numarray by J. Todd Miller

format_re = re.compile(r'(?P<order1>[<>|=]?)'
                       r'(?P<repeats> *[(]?[ ,0-9]*[)]? *)'
                       r'(?P<order2>[<>|=]?)'
                       r'(?P<dtype>[A-Za-z0-9.?]*(?:\[[a-zA-Z0-9,.]+\])?)')
sep_re = re.compile(r'\s*,\s*')
space_re = re.compile(r'\s+$')

# astr is a string (perhaps comma separated)

_convorder = {'=': _nbo}

def _commastring(astr):
    startindex = 0
    result = []
    islist = False
    while startindex < len(astr):
        mo = format_re.match(astr, pos=startindex)
        try:
            (order1, repeats, order2, dtype) = mo.groups()
        except (TypeError, AttributeError):
            raise ValueError(
                f'format number {len(result)+1} of "{astr}" is not recognized'
                ) from None
        startindex = mo.end()
        # Separator or ending padding
        if startindex < len(astr):
            if space_re.match(astr, pos=startindex):
                startindex = len(astr)
            else:
                mo = sep_re.match(astr, pos=startindex)
                if not mo:
                    raise ValueError(
                        'format number %d of "%s" is not recognized' %
                        (len(result)+1, astr))
                startindex = mo.end()
                islist = True

        if order2 == '':
            order = order1
        elif order1 == '':
            order = order2
        else:
            order1 = _convorder.get(order1, order1)
            order2 = _convorder.get(order2, order2)
            if (order1 != order2):
                raise ValueError(
                    'inconsistent byte-order specification %s and %s' %
                    (order1, order2))
            order = order1

        if order in ('|', '=', _nbo):
            order = ''
        dtype = order + dtype
        if repeats == '':
            newitem = dtype
        else:
            if (repeats[0] == "(" and repeats[-1] == ")"
                    and repeats[1:-1].strip() != ""
                    and "," not in repeats):
                warnings.warn(
                    'Passing in a parenthesized single number for repeats '
                    'is deprecated; pass either a single number or indicate '
                    'a tuple with a comma, like "(2,)".', DeprecationWarning,
                    stacklevel=2)
            newitem = (dtype, ast.literal_eval(repeats))

        result.append(newitem)

    return result if islist else result[0]

class dummy_ctype:

    def __init__(self, cls):
        self._cls = cls

    def __mul__(self, other):
        return self

    def __call__(self, *other):
        return self._cls(other)

    def __eq__(self, other):
        return self._cls == other._cls

    def __ne__(self, other):
        return self._cls != other._cls

def _getintp_ctype():
    val = _getintp_ctype.cache
    if val is not None:
        return val
    if ctypes is None:
        import numpy as np
        val = dummy_ctype(np.intp)
    else:
        char = dtype('n').char
        if char == 'i':
            val = ctypes.c_int
        elif char == 'l':
            val = ctypes.c_long
        elif char == 'q':
            val = ctypes.c_longlong
        else:
            val = ctypes.c_long
    _getintp_ctype.cache = val
    return val


_getintp_ctype.cache = None

# Used for .ctypes attribute of ndarray

class _missing_ctypes:
    def cast(self, num, obj):
        return num.value

    class c_void_p:
        def __init__(self, ptr):
            self.value = ptr


class _ctypes:
    def __init__(self, array, ptr=None):
        self._arr = array

        if ctypes:
            self._ctypes = ctypes
            self._data = self._ctypes.c_void_p(ptr)
        else:
            # fake a pointer-like object that holds onto the reference
            self._ctypes = _missing_ctypes()
            self._data = self._ctypes.c_void_p(ptr)
            self._data._objects = array

        if self._arr.ndim == 0:
            self._zerod = True
        else:
            self._zerod = False

    def data_as(self, obj):
        """
        Return the data pointer cast to a particular c-types object.
        For example, calling ``self._as_parameter_`` is equivalent to
        ``self.data_as(ctypes.c_void_p)``. Perhaps you want to use
        the data as a pointer to a ctypes array of floating-point data:
        ``self.data_as(ctypes.POINTER(ctypes.c_double))``.

        The returned pointer will keep a reference to the array.
        """
        # _ctypes.cast function causes a circular reference of self._data in
        # self._data._objects. Attributes of self._data cannot be released
        # until gc.collect is called. Make a copy of the pointer first then
        # let it hold the array reference. This is a workaround to circumvent
        # the CPython bug https://bugs.python.org/issue12836.
        ptr = self._ctypes.cast(self._data, obj)
        ptr._arr = self._arr
        return ptr

    def shape_as(self, obj):
        """
        Return the shape tuple as an array of some other c-types
        type. For example: ``self.shape_as(ctypes.c_short)``.
        """
        if self._zerod:
            return None
        return (obj*self._arr.ndim)(*self._arr.shape)

    def strides_as(self, obj):
        """
        Return the strides tuple as an array of some other
        c-types type. For example: ``self.strides_as(ctypes.c_longlong)``.
        """
        if self._zerod:
            return None
        return (obj*self._arr.ndim)(*self._arr.strides)

    @property
    def data(self):
        """
        A pointer to the memory area of the array as a Python integer.
        This memory area may contain data that is not aligned, or not in
        correct byte-order. The memory area may not even be writeable.
        The array flags and data-type of this array should be respected
        when passing this attribute to arbitrary C-code to avoid trouble
        that can include Python crashing. User Beware! The value of this
        attribute is exactly the same as:
        ``self._array_interface_['data'][0]``.

        Note that unlike ``data_as``, a reference won't be kept to the array:
        code like ``ctypes.c_void_p((a + b).ctypes.data)`` will result in a
        pointer to a deallocated array, and should be spelt
        ``(a + b).ctypes.data_as(ctypes.c_void_p)``
        """
        return self._data.value

    @property
    def shape(self):
        """
        (c_intp*self.ndim): A ctypes array of length self.ndim where
        the basetype is the C-integer corresponding to ``dtype('p')`` on this
        platform (see `~numpy.ctypeslib.c_intp`). This base-type could be
        `ctypes.c_int`, `ctypes.c_long`, or `ctypes.c_longlong` depending on
        the platform. The ctypes array contains the shape of
        the underlying array.
        """
        return self.shape_as(_getintp_ctype())

    @property
    def strides(self):
        """
        (c_intp*self.ndim): A ctypes array of length self.ndim where
        the basetype is the same as for the shape attribute. This ctypes
        array contains the strides information from the underlying array.
        This strides information is important for showing how many bytes
        must be jumped to get to the next element in the array.
        """
        return self.strides_as(_getintp_ctype())

    @property
    def _as_parameter_(self):
        """
        Overrides the ctypes semi-magic method

        Enables `c_func(some_array.ctypes)`
        """
        return self.data_as(ctypes.c_void_p)

    # Numpy 1.21.0, 2021-05-18

    def get_data(self):
        """Deprecated getter for the `_ctypes.data` property.

        .. deprecated:: 1.21
        """
        warnings.warn('"get_data" is deprecated. Use "data" instead',
                      DeprecationWarning, stacklevel=2)
        return self.data

    def get_shape(self):
        """Deprecated getter for the `_ctypes.shape` property.

        .. deprecated:: 1.21
        """
        warnings.warn('"get_shape" is deprecated. Use "shape" instead',
                      DeprecationWarning, stacklevel=2)
        return self.shape

    def get_strides(self):
        """Deprecated getter for the `_ctypes.strides` property.

        .. deprecated:: 1.21
        """
        warnings.warn('"get_strides" is deprecated. Use "strides" instead',
                      DeprecationWarning, stacklevel=2)
        return self.strides

    def get_as_parameter(self):
        """Deprecated getter for the `_ctypes._as_parameter_` property.

        .. deprecated:: 1.21
        """
        warnings.warn(
            '"get_as_parameter" is deprecated. Use "_as_parameter_" instead',
            DeprecationWarning, stacklevel=2,
        )
        return self._as_parameter_


def _newnames(datatype, order):
    """
    Given a datatype and an order object, return a new names tuple, with the
    order indicated
    """
    oldnames = datatype.names
    nameslist = list(oldnames)
    if isinstance(order, str):
        order = [order]
    seen = set()
    if isinstance(order, (list, tuple)):
        for name in order:
            try:
                nameslist.remove(name)
            except ValueError:
                if name in seen:
                    raise ValueError(f"duplicate field name: {name}") from None
                else:
                    raise ValueError(f"unknown field name: {name}") from None
            seen.add(name)
        return tuple(list(order) + nameslist)
    raise ValueError(f"unsupported order value: {order}")

def _copy_fields(ary):
    """Return copy of structured array with padding between fields removed.

    Parameters
    ----------
    ary : ndarray
       Structured array from which to remove padding bytes

    Returns
    -------
    ary_copy : ndarray
       Copy of ary with padding bytes removed
    """
    dt = ary.dtype
    copy_dtype = {'names': dt.names,
                  'formats': [dt.fields[name][0] for name in dt.names]}
    return array(ary, dtype=copy_dtype, copy=True)

def _promote_fields(dt1, dt2):
    """ Perform type promotion for two structured dtypes.

    Parameters
    ----------
    dt1 : structured dtype
        First dtype.
    dt2 : structured dtype
        Second dtype.

    Returns
    -------
    out : dtype
        The promoted dtype

    Notes
    -----
    If one of the inputs is aligned, the result will be.  The titles of
    both descriptors must match (point to the same field).
    """
    # Both must be structured and have the same names in the same order
    if (dt1.names is None or dt2.names is None) or dt1.names != dt2.names:
        raise DTypePromotionError(
                f"field names `{dt1.names}` and `{dt2.names}` mismatch.")

    # if both are identical, we can (maybe!) just return the same dtype.
    identical = dt1 is dt2
    new_fields = []
    for name in dt1.names:
        field1 = dt1.fields[name]
        field2 = dt2.fields[name]
        new_descr = promote_types(field1[0], field2[0])
        identical = identical and new_descr is field1[0]

        # Check that the titles match (if given):
        if field1[2:] != field2[2:]:
            raise DTypePromotionError(
                    f"field titles of field '{name}' mismatch")
        if len(field1) == 2:
            new_fields.append((name, new_descr))
        else:
            new_fields.append(((field1[2], name), new_descr))

    res = dtype(new_fields, align=dt1.isalignedstruct or dt2.isalignedstruct)

    # Might as well preserve identity (and metadata) if the dtype is identical
    # and the itemsize, offsets are also unmodified.  This could probably be
    # sped up, but also probably just be removed entirely.
    if identical and res.itemsize == dt1.itemsize:
        for name in dt1.names:
            if dt1.fields[name][1] != res.fields[name][1]:
                return res  # the dtype changed.
        return dt1

    return res


def _getfield_is_safe(oldtype, newtype, offset):
    """ Checks safety of getfield for object arrays.

    As in _view_is_safe, we need to check that memory containing objects is not
    reinterpreted as a non-object datatype and vice versa.

    Parameters
    ----------
    oldtype : data-type
        Data type of the original ndarray.
    newtype : data-type
        Data type of the field being accessed by ndarray.getfield
    offset : int
        Offset of the field being accessed by ndarray.getfield

    Raises
    ------
    TypeError
        If the field access is invalid

    """
    if newtype.hasobject or oldtype.hasobject:
        if offset == 0 and newtype == oldtype:
            return
        if oldtype.names is not None:
            for name in oldtype.names:
                if (oldtype.fields[name][1] == offset and
                        oldtype.fields[name][0] == newtype):
                    return
        raise TypeError("Cannot get/set field of an object array")
    return

def _view_is_safe(oldtype, newtype):
    """ Checks safety of a view involving object arrays, for example when
    doing::

        np.zeros(10, dtype=oldtype).view(newtype)

    Parameters
    ----------
    oldtype : data-type
        Data type of original ndarray
    newtype : data-type
        Data type of the view

    Raises
    ------
    TypeError
        If the new type is incompatible with the old type.

    """

    # if the types are equivalent, there is no problem.
    # for example: dtype((np.record, 'i4,i4')) == dtype((np.void, 'i4,i4'))
    if oldtype == newtype:
        return

    if newtype.hasobject or oldtype.hasobject:
        raise TypeError("Cannot change data-type for array of references.")
    return


# Given a string containing a PEP 3118 format specifier,
# construct a NumPy dtype

_pep3118_native_map = {
    '?': '?',
    'c': 'S1',
    'b': 'b',
    'B': 'B',
    'h': 'h',
    'H': 'H',
    'i': 'i',
    'I': 'I',
    'l': 'l',
    'L': 'L',
    'q': 'q',
    'Q': 'Q',
    'e': 'e',
    'f': 'f',
    'd': 'd',
    'g': 'g',
    'Zf': 'F',
    'Zd': 'D',
    'Zg': 'G',
    's': 'S',
    'w': 'U',
    'O': 'O',
    'x': 'V',  # padding
}
_pep3118_native_typechars = ''.join(_pep3118_native_map.keys())

_pep3118_standard_map = {
    '?': '?',
    'c': 'S1',
    'b': 'b',
    'B': 'B',
    'h': 'i2',
    'H': 'u2',
    'i': 'i4',
    'I': 'u4',
    'l': 'i4',
    'L': 'u4',
    'q': 'i8',
    'Q': 'u8',
    'e': 'f2',
    'f': 'f',
    'd': 'd',
    'Zf': 'F',
    'Zd': 'D',
    's': 'S',
    'w': 'U',
    'O': 'O',
    'x': 'V',  # padding
}
_pep3118_standard_typechars = ''.join(_pep3118_standard_map.keys())

_pep3118_unsupported_map = {
    'u': 'UCS-2 strings',
    '&': 'pointers',
    't': 'bitfields',
    'X': 'function pointers',
}

class _Stream:
    def __init__(self, s):
        self.s = s
        self.byteorder = '@'

    def advance(self, n):
        res = self.s[:n]
        self.s = self.s[n:]
        return res

    def consume(self, c):
        if self.s[:len(c)] == c:
            self.advance(len(c))
            return True
        return False

    def consume_until(self, c):
        if callable(c):
            i = 0
            while i < len(self.s) and not c(self.s[i]):
                i = i + 1
            return self.advance(i)
        else:
            i = self.s.index(c)
            res = self.advance(i)
            self.advance(len(c))
            return res

    @property
    def next(self):
        return self.s[0]

    def __bool__(self):
        return bool(self.s)


def _dtype_from_pep3118(spec):
    stream = _Stream(spec)
    dtype, align = __dtype_from_pep3118(stream, is_subdtype=False)
    return dtype

def __dtype_from_pep3118(stream, is_subdtype):
    field_spec = dict(
        names=[],
        formats=[],
        offsets=[],
        itemsize=0
    )
    offset = 0
    common_alignment = 1
    is_padding = False

    # Parse spec
    while stream:
        value = None

        # End of structure, bail out to upper level
        if stream.consume('}'):
            break

        # Sub-arrays (1)
        shape = None
        if stream.consume('('):
            shape = stream.consume_until(')')
            shape = tuple(map(int, shape.split(',')))

        # Byte order
        if stream.next in ('@', '=', '<', '>', '^', '!'):
            byteorder = stream.advance(1)
            if byteorder == '!':
                byteorder = '>'
            stream.byteorder = byteorder

        # Byte order characters also control native vs. standard type sizes
        if stream.byteorder in ('@', '^'):
            type_map = _pep3118_native_map
            type_map_chars = _pep3118_native_typechars
        else:
            type_map = _pep3118_standard_map
            type_map_chars = _pep3118_standard_typechars

        # Item sizes
        itemsize_str = stream.consume_until(lambda c: not c.isdigit())
        if itemsize_str:
            itemsize = int(itemsize_str)
        else:
            itemsize = 1

        # Data types
        is_padding = False

        if stream.consume('T{'):
            value, align = __dtype_from_pep3118(
                stream, is_subdtype=True)
        elif stream.next in type_map_chars:
            if stream.next == 'Z':
                typechar = stream.advance(2)
            else:
                typechar = stream.advance(1)

            is_padding = (typechar == 'x')
            dtypechar = type_map[typechar]
            if dtypechar in 'USV':
                dtypechar += '%d' % itemsize
                itemsize = 1
            numpy_byteorder = {'@': '=', '^': '='}.get(
                stream.byteorder, stream.byteorder)
            value = dtype(numpy_byteorder + dtypechar)
            align = value.alignment
        elif stream.next in _pep3118_unsupported_map:
            desc = _pep3118_unsupported_map[stream.next]
            raise NotImplementedError(
                "Unrepresentable PEP 3118 data type {!r} ({})"
                .format(stream.next, desc))
        else:
            raise ValueError(
                "Unknown PEP 3118 data type specifier %r" % stream.s
            )

        #
        # Native alignment may require padding
        #
        # Here we assume that the presence of a '@' character implicitly
        # implies that the start of the array is *already* aligned.
        #
        extra_offset = 0
        if stream.byteorder == '@':
            start_padding = (-offset) % align
            intra_padding = (-value.itemsize) % align

            offset += start_padding

            if intra_padding != 0:
                if itemsize > 1 or (shape is not None and _prod(shape) > 1):
                    # Inject internal padding to the end of the sub-item
                    value = _add_trailing_padding(value, intra_padding)
                else:
                    # We can postpone the injection of internal padding,
                    # as the item appears at most once
                    extra_offset += intra_padding

            # Update common alignment
            common_alignment = _lcm(align, common_alignment)

        # Convert itemsize to sub-array
        if itemsize != 1:
            value = dtype((value, (itemsize,)))

        # Sub-arrays (2)
        if shape is not None:
            value = dtype((value, shape))

        # Field name
        if stream.consume(':'):
            name = stream.consume_until(':')
        else:
            name = None

        if not (is_padding and name is None):
            if name is not None and name in field_spec['names']:
                raise RuntimeError(
                    f"Duplicate field name '{name}' in PEP3118 format"
                )
            field_spec['names'].append(name)
            field_spec['formats'].append(value)
            field_spec['offsets'].append(offset)

        offset += value.itemsize
        offset += extra_offset

        field_spec['itemsize'] = offset

    # extra final padding for aligned types
    if stream.byteorder == '@':
        field_spec['itemsize'] += (-offset) % common_alignment

    # Check if this was a simple 1-item type, and unwrap it
    if (field_spec['names'] == [None]
            and field_spec['offsets'][0] == 0
            and field_spec['itemsize'] == field_spec['formats'][0].itemsize
            and not is_subdtype):
        ret = field_spec['formats'][0]
    else:
        _fix_names(field_spec)
        ret = dtype(field_spec)

    # Finished
    return ret, common_alignment

def _fix_names(field_spec):
    """ Replace names which are None with the next unused f%d name """
    names = field_spec['names']
    for i, name in enumerate(names):
        if name is not None:
            continue

        j = 0
        while True:
            name = f'f{j}'
            if name not in names:
                break
            j = j + 1
        names[i] = name

def _add_trailing_padding(value, padding):
    """Inject the specified number of padding bytes at the end of a dtype"""
    if value.fields is None:
        field_spec = dict(
            names=['f0'],
            formats=[value],
            offsets=[0],
            itemsize=value.itemsize
        )
    else:
        fields = value.fields
        names = value.names
        field_spec = dict(
            names=names,
            formats=[fields[name][0] for name in names],
            offsets=[fields[name][1] for name in names],
            itemsize=value.itemsize
        )

    field_spec['itemsize'] += padding
    return dtype(field_spec)

def _prod(a):
    p = 1
    for x in a:
        p *= x
    return p

def _gcd(a, b):
    """Calculate the greatest common divisor of a and b"""
    if not (math.isfinite(a) and math.isfinite(b)):
        raise ValueError('Can only find greatest common divisor of '
                         f'finite arguments, found "{a}" and "{b}"')
    while b:
        a, b = b, a % b
    return a

def _lcm(a, b):
    return a // _gcd(a, b) * b

def array_ufunc_errmsg_formatter(dummy, ufunc, method, *inputs, **kwargs):
    """ Format the error message for when __array_ufunc__ gives up. """
    args_string = ', '.join(['{!r}'.format(arg) for arg in inputs] +
                            ['{}={!r}'.format(k, v)
                             for k, v in kwargs.items()])
    args = inputs + kwargs.get('out', ())
    types_string = ', '.join(repr(type(arg).__name__) for arg in args)
    return ('operand type(s) all returned NotImplemented from '
            '__array_ufunc__({!r}, {!r}, {}): {}'
            .format(ufunc, method, args_string, types_string))


def array_function_errmsg_formatter(public_api, types):
    """ Format the error message for when __array_ufunc__ gives up. """
    func_name = '{}.{}'.format(public_api.__module__, public_api.__name__)
    return ("no implementation found for '{}' on types that implement "
            '__array_function__: {}'.format(func_name, list(types)))


def _ufunc_doc_signature_formatter(ufunc):
    """
    Builds a signature string which resembles PEP 457

    This is used to construct the first line of the docstring
    """

    # input arguments are simple
    if ufunc.nin == 1:
        in_args = 'x'
    else:
        in_args = ', '.join(f'x{i+1}' for i in range(ufunc.nin))

    # output arguments are both keyword or positional
    if ufunc.nout == 0:
        out_args = ', /, out=()'
    elif ufunc.nout == 1:
        out_args = ', /, out=None'
    else:
        out_args = '[, {positional}], / [, out={default}]'.format(
            positional=', '.join(
                'out{}'.format(i+1) for i in range(ufunc.nout)),
            default=repr((None,)*ufunc.nout)
        )

    # keyword only args depend on whether this is a gufunc
    kwargs = (
        ", casting='same_kind'"
        ", order='K'"
        ", dtype=None"
        ", subok=True"
    )

    # NOTE: gufuncs may or may not support the `axis` parameter
    if ufunc.signature is None:
        kwargs = f", where=True{kwargs}[, signature]"
    else:
        kwargs += "[, signature, axes, axis]"

    # join all the parts together
    return '{name}({in_args}{out_args}, *{kwargs})'.format(
        name=ufunc.__name__,
        in_args=in_args,
        out_args=out_args,
        kwargs=kwargs
    )


def npy_ctypes_check(cls):
    # determine if a class comes from ctypes, in order to work around
    # a bug in the buffer protocol for those objects, bpo-10746
    try:
        # ctypes class are new-style, so have an __mro__. This probably fails
        # for ctypes classes with multiple inheritance.
        if IS_PYPY:
            # (..., _ctypes.basics._CData, Bufferable, object)
            ctype_base = cls.__mro__[-3]
        else:
            # # (..., _ctypes._CData, object)
            ctype_base = cls.__mro__[-2]
        # right now, they're part of the _ctypes module
        return '_ctypes' in ctype_base.__module__
    except Exception:
        return False

# used to handle the _NoValue default argument for na_object
# in the C implementation of the __reduce__ method for stringdtype
def _convert_to_stringdtype_kwargs(coerce, na_object=_NoValue):
    if na_object is _NoValue:
        return StringDType(coerce=coerce)
    return StringDType(coerce=coerce, na_object=na_object)
```
