## Supplementary software v0.2.1 for "Virtual control arms for paediatric myopia trials: external validation of axial-elongation models": _internal.pyi

```
import ctypes as ct
import re
from collections.abc import Callable, Iterable
from typing import Any, Final, Generic, overload

from typing_extensions import Self, TypeVar, deprecated

import numpy as np
import numpy.typing as npt
from numpy.ctypeslib import c_intp

_CastT = TypeVar("_CastT", bound=ct._CanCastTo)
_T_co = TypeVar("_T_co", covariant=True)
_CT = TypeVar("_CT", bound=ct._CData)
_PT_co = TypeVar("_PT_co", bound=int | None, default=None, covariant=True)

###

IS_PYPY: Final[bool] = ...

format_re: Final[re.Pattern[str]] = ...
sep_re: Final[re.Pattern[str]] = ...
space_re: Final[re.Pattern[str]] = ...

###

# TODO: Let the likes of `shape_as` and `strides_as` return `None`
# for 0D arrays once we've got shape-support

class _ctypes(Generic[_PT_co]):
    @overload
    def __init__(self: _ctypes[None], /, array: npt.NDArray[Any], ptr: None = None) -> None: ...
    @overload
    def __init__(self, /, array: npt.NDArray[Any], ptr: _PT_co) -> None: ...

    #
    @property
    def data(self) -> _PT_co: ...
    @property
    def shape(self) -> ct.Array[c_intp]: ...
    @property
    def strides(self) -> ct.Array[c_intp]: ...
    @property
    def _as_parameter_(self) -> ct.c_void_p: ...

    #
    def data_as(self, /, obj: type[_CastT]) -> _CastT: ...
    def shape_as(self, /, obj: type[_CT]) -> ct.Array[_CT]: ...
    def strides_as(self, /, obj: type[_CT]) -> ct.Array[_CT]: ...

    #
    @deprecated('"get_data" is deprecated. Use "data" instead')
    def get_data(self, /) -> _PT_co: ...
    @deprecated('"get_shape" is deprecated. Use "shape" instead')
    def get_shape(self, /) -> ct.Array[c_intp]: ...
    @deprecated('"get_strides" is deprecated. Use "strides" instead')
    def get_strides(self, /) -> ct.Array[c_intp]: ...
    @deprecated('"get_as_parameter" is deprecated. Use "_as_parameter_" instead')
    def get_as_parameter(self, /) -> ct.c_void_p: ...

class dummy_ctype(Generic[_T_co]):
    _cls: type[_T_co]

    def __init__(self, /, cls: type[_T_co]) -> None: ...
    def __eq__(self, other: Self, /) -> bool: ...  # type: ignore[override]  # pyright: ignore[reportIncompatibleMethodOverride]
    def __ne__(self, other: Self, /) -> bool: ...  # type: ignore[override]  # pyright: ignore[reportIncompatibleMethodOverride]
    def __mul__(self, other: object, /) -> Self: ...
    def __call__(self, /, *other: object) -> _T_co: ...

def array_ufunc_errmsg_formatter(dummy: object, ufunc: np.ufunc, method: str, *inputs: object, **kwargs: object) -> str: ...
def array_function_errmsg_formatter(public_api: Callable[..., object], types: Iterable[str]) -> str: ...
def npy_ctypes_check(cls: type) -> bool: ...
```
