## Supplementary software v0.2.1 for "Virtual control arms for paediatric myopia trials: external validation of axial-elongation models": _machar.py

```
"""
Machine arithmetic - determine the parameters of the
floating-point arithmetic system

Author: Pearu Peterson, September 2003

"""
__all__ = ['MachAr']

from .fromnumeric import any
from ._ufunc_config import errstate
from .._utils import set_module

# Need to speed this up...especially for longdouble

# Deprecated 2021-10-20, NumPy 1.22
class MachAr:
    """
    Diagnosing machine parameters.

    Attributes
    ----------
    ibeta : int
        Radix in which numbers are represented.
    it : int
        Number of base-`ibeta` digits in the floating point mantissa M.
    machep : int
        Exponent of the smallest (most negative) power of `ibeta` that,
        added to 1.0, gives something different from 1.0
    eps : float
        Floating-point number ``beta**machep`` (floating point precision)
    negep : int
        Exponent of the smallest power of `ibeta` that, subtracted
        from 1.0, gives something different from 1.0.
    epsneg : float
        Floating-point number ``beta**negep``.
    iexp : int
        Number of bits in the exponent (including its sign and bias).
    minexp : int
        Smallest (most negative) power of `ibeta` consistent with there
        being no leading zeros in the mantissa.
    xmin : float
        Floating-point number ``beta**minexp`` (the smallest [in
        magnitude] positive floating point number with full precision).
    maxexp : int
        Smallest (positive) power of `ibeta` that causes overflow.
    xmax : float
        ``(1-epsneg) * beta**maxexp`` (the largest [in magnitude]
        usable floating value).
    irnd : int
        In ``range(6)``, information on what kind of rounding is done
        in addition, and on how underflow is handled.
    ngrd : int
        Number of 'guard digits' used when truncating the product
        of two mantissas to fit the representation.
    epsilon : float
        Same as `eps`.
    tiny : float
        An alias for `smallest_normal`, kept for backwards compatibility.
    huge : float
        Same as `xmax`.
    precision : float
        ``- int(-log10(eps))``
    resolution : float
        ``- 10**(-precision)``
    smallest_normal : float
        The smallest positive floating point number with 1 as leading bit in
        the mantissa following IEEE-754. Same as `xmin`.
    smallest_subnormal : float
        The smallest positive floating point number with 0 as leading bit in
        the mantissa following IEEE-754.

    Parameters
    ----------
    float_conv : function, optional
        Function that converts an integer or integer array to a float
        or float array. Default is `float`.
    int_conv : function, optional
        Function that converts a float or float array to an integer or
        integer array. Default is `int`.
    float_to_float : function, optional
        Function that converts a float array to float. Default is `float`.
        Note that this does not seem to do anything useful in the current
        implementation.
    float_to_str : function, optional
        Function that converts a single float to a string. Default is
        ``lambda v:'%24.16e' %v``.
    title : str, optional
        Title that is printed in the string representation of `MachAr`.

    See Also
    --------
    finfo : Machine limits for floating point types.
    iinfo : Machine limits for integer types.

    References
    ----------
    .. [1] Press, Teukolsky, Vetterling and Flannery,
           "Numerical Recipes in C++," 2nd ed,
           Cambridge University Press, 2002, p. 31.

    """

    def __init__(self, float_conv=float,int_conv=int,
                 float_to_float=float,
                 float_to_str=lambda v:'%24.16e' % v,
                 title='Python floating point number'):
        """

        float_conv - convert integer to float (array)
        int_conv   - convert float (array) to integer
        float_to_float - convert float array to float
        float_to_str - convert array float to str
        title        - description of used floating point numbers

        """
        # We ignore all errors here because we are purposely triggering
        # underflow to detect the properties of the running arch.
        with errstate(under='ignore'):
            self._do_init(float_conv, int_conv, float_to_float, float_to_str, title)

    def _do_init(self, float_conv, int_conv, float_to_float, float_to_str, title):
        max_iterN = 10000
        msg = "Did not converge after %d tries with %s"
        one = float_conv(1)
        two = one + one
        zero = one - one

        # Do we really need to do this?  Aren't they 2 and 2.0?
        # Determine ibeta and beta
        a = one
        for _ in range(max_iterN):
            a = a + a
            temp = a + one
            temp1 = temp - a
            if any(temp1 - one != zero):
                break
        else:
            raise RuntimeError(msg % (_, one.dtype))
        b = one
        for _ in range(max_iterN):
            b = b + b
            temp = a + b
            itemp = int_conv(temp-a)
            if any(itemp != 0):
                break
        else:
            raise RuntimeError(msg % (_, one.dtype))
        ibeta = itemp
        beta = float_conv(ibeta)

        # Determine it and irnd
        it = -1
        b = one
        for _ in range(max_iterN):
            it = it + 1
            b = b * beta
            temp = b + one
            temp1 = temp - b
            if any(temp1 - one != zero):
                break
        else:
            raise RuntimeError(msg % (_, one.dtype))

        betah = beta / two
        a = one
        for _ in range(max_iterN):
            a = a + a
            temp = a + one
            temp1 = temp - a
            if any(temp1 - one != zero):
                break
        else:
            raise RuntimeError(msg % (_, one.dtype))
        temp = a + betah
        irnd = 0
        if any(temp-a != zero):
            irnd = 1
        tempa = a + beta
        temp = tempa + betah
        if irnd == 0 and any(temp-tempa != zero):
            irnd = 2

        # Determine negep and epsneg
        negep = it + 3
        betain = one / beta
        a = one
        for i in range(negep):
            a = a * betain
        b = a
        for _ in range(max_iterN):
            temp = one - a
            if any(temp-one != zero):
                break
            a = a * beta
            negep = negep - 1
            # Prevent infinite loop on PPC with gcc 4.0:
            if negep < 0:
                raise RuntimeError("could not determine machine tolerance "
                                   "for 'negep', locals() -> %s" % (locals()))
        else:
            raise RuntimeError(msg % (_, one.dtype))
        negep = -negep
        epsneg = a

        # Determine machep and eps
        machep = - it - 3
        a = b

        for _ in range(max_iterN):
            temp = one + a
            if any(temp-one != zero):
                break
            a = a * beta
            machep = machep + 1
        else:
            raise RuntimeError(msg % (_, one.dtype))
        eps = a

        # Determine ngrd
        ngrd = 0
        temp = one + eps
        if irnd == 0 and any(temp*one - one != zero):
            ngrd = 1

        # Determine iexp
        i = 0
        k = 1
        z = betain
        t = one + eps
        nxres = 0
        for _ in range(max_iterN):
            y = z
            z = y*y
            a = z*one  # Check here for underflow
            temp = z*t
            if any(a+a == zero) or any(abs(z) >= y):
                break
            temp1 = temp * betain
            if any(temp1*beta == z):
                break
            i = i + 1
            k = k + k
        else:
            raise RuntimeError(msg % (_, one.dtype))
        if ibeta != 10:
            iexp = i + 1
            mx = k + k
        else:
            iexp = 2
            iz = ibeta
            while k >= iz:
                iz = iz * ibeta
                iexp = iexp + 1
            mx = iz + iz - 1

        # Determine minexp and xmin
        for _ in range(max_iterN):
            xmin = y
            y = y * betain
            a = y * one
            temp = y * t
            if any((a + a) != zero) and any(abs(y) < xmin):
                k = k + 1
                temp1 = temp * betain
                if any(temp1*beta == y) and any(temp != y):
                    nxres = 3
                    xmin = y
                    break
            else:
                break
        else:
            raise RuntimeError(msg % (_, one.dtype))
        minexp = -k

        # Determine maxexp, xmax
        if mx <= k + k - 3 and ibeta != 10:
            mx = mx + mx
            iexp = iexp + 1
        maxexp = mx + minexp
        irnd = irnd + nxres
        if irnd >= 2:
            maxexp = maxexp - 2
        i = maxexp + minexp
        if ibeta == 2 and not i:
            maxexp = maxexp - 1
        if i > 20:
            maxexp = maxexp - 1
        if any(a != y):
            maxexp = maxexp - 2
        xmax = one - epsneg
        if any(xmax*one != xmax):
            xmax = one - beta*epsneg
        xmax = xmax / (xmin*beta*beta*beta)
        i = maxexp + minexp + 3
        for j in range(i):
            if ibeta == 2:
                xmax = xmax + xmax
            else:
                xmax = xmax * beta

        smallest_subnormal = abs(xmin / beta ** (it))

        self.ibeta = ibeta
        self.it = it
        self.negep = negep
        self.epsneg = float_to_float(epsneg)
        self._str_epsneg = float_to_str(epsneg)
        self.machep = machep
        self.eps = float_to_float(eps)
        self._str_eps = float_to_str(eps)
        self.ngrd = ngrd
        self.iexp = iexp
        self.minexp = minexp
        self.xmin = float_to_float(xmin)
        self._str_xmin = float_to_str(xmin)
        self.maxexp = maxexp
        self.xmax = float_to_float(xmax)
        self._str_xmax = float_to_str(xmax)
        self.irnd = irnd

        self.title = title
        # Commonly used parameters
        self.epsilon = self.eps
        self.tiny = self.xmin
        self.huge = self.xmax
        self.smallest_normal = self.xmin
        self._str_smallest_normal = float_to_str(self.xmin)
        self.smallest_subnormal = float_to_float(smallest_subnormal)
        self._str_smallest_subnormal = float_to_str(smallest_subnormal)

        import math
        self.precision = int(-math.log10(float_to_float(self.eps)))
        ten = two + two + two + two + two
        resolution = ten ** (-self.precision)
        self.resolution = float_to_float(resolution)
        self._str_resolution = float_to_str(resolution)

    def __str__(self):
        fmt = (
           'Machine parameters for %(title)s\n'
           '---------------------------------------------------------------------\n'
           'ibeta=%(ibeta)s it=%(it)s iexp=%(iexp)s ngrd=%(ngrd)s irnd=%(irnd)s\n'
           'machep=%(machep)s     eps=%(_str_eps)s (beta**machep == epsilon)\n'
           'negep =%(negep)s  epsneg=%(_str_epsneg)s (beta**epsneg)\n'
           'minexp=%(minexp)s   xmin=%(_str_xmin)s (beta**minexp == tiny)\n'
           'maxexp=%(maxexp)s    xmax=%(_str_xmax)s ((1-epsneg)*beta**maxexp == huge)\n'
           'smallest_normal=%(smallest_normal)s    '
           'smallest_subnormal=%(smallest_subnormal)s\n'
           '---------------------------------------------------------------------\n'
           )
        return fmt % self.__dict__


if __name__ == '__main__':
    print(MachAr())
```
