## Supplementary software v0.2.1 for "Virtual control arms for paediatric myopia trials: external validation of axial-elongation models": _machar.pyi

```
from collections.abc import Iterable
from typing import Any, Final, overload

from typing_extensions import TypeVar, Unpack

import numpy as np
from numpy import _CastingKind
from numpy._utils import set_module as set_module

###

_T = TypeVar("_T")
_TupleT = TypeVar("_TupleT", bound=tuple[()] | tuple[Any, Any, Unpack[tuple[Any, ...]]])
_ExceptionT = TypeVar("_ExceptionT", bound=Exception)

###

class UFuncTypeError(TypeError):
    ufunc: Final[np.ufunc]
    def __init__(self, /, ufunc: np.ufunc) -> None: ...

class _UFuncNoLoopError(UFuncTypeError):
    dtypes: tuple[np.dtype[Any], ...]
    def __init__(self, /, ufunc: np.ufunc, dtypes: Iterable[np.dtype[Any]]) -> None: ...

class _UFuncBinaryResolutionError(_UFuncNoLoopError):
    dtypes: tuple[np.dtype[Any], np.dtype[Any]]
    def __init__(self, /, ufunc: np.ufunc, dtypes: Iterable[np.dtype[Any]]) -> None: ...

class _UFuncCastingError(UFuncTypeError):
    casting: Final[_CastingKind]
    from_: Final[np.dtype[Any]]
    to: Final[np.dtype[Any]]
    def __init__(self, /, ufunc: np.ufunc, casting: _CastingKind, from_: np.dtype[Any], to: np.dtype[Any]) -> None: ...

class _UFuncInputCastingError(_UFuncCastingError):
    in_i: Final[int]
    def __init__(
        self,
        /,
        ufunc: np.ufunc,
        casting: _CastingKind,
        from_: np.dtype[Any],
        to: np.dtype[Any],
        i: int,
    ) -> None: ...

class _UFuncOutputCastingError(_UFuncCastingError):
    out_i: Final[int]
    def __init__(
        self,
        /,
        ufunc: np.ufunc,
        casting: _CastingKind,
        from_: np.dtype[Any],
        to: np.dtype[Any],
        i: int,
    ) -> None: ...

class _ArrayMemoryError(MemoryError):
    shape: tuple[int, ...]
    dtype: np.dtype[Any]
    def __init__(self, /, shape: tuple[int, ...], dtype: np.dtype[Any]) -> None: ...
    @property
    def _total_size(self) -> int: ...
    @staticmethod
    def _size_to_string(num_bytes: int) -> str: ...

@overload
def _unpack_tuple(tup: tuple[_T]) -> _T: ...
@overload
def _unpack_tuple(tup: _TupleT) -> _TupleT: ...
def _display_as_base(cls: type[_ExceptionT]) -> type[_ExceptionT]: ...
```
