## Supplementary software v0.2.1 for "Virtual control arms for paediatric myopia trials: external validation of axial-elongation models": _methods.py

```
"""
Array methods which are called by both the C-code for the method
and the Python code for the NumPy-namespace function

"""
import os
import pickle
import warnings
from contextlib import nullcontext

import numpy as np
from numpy._core import multiarray as mu
from numpy._core import umath as um
from numpy._core.multiarray import asanyarray
from numpy._core import numerictypes as nt
from numpy._core import _exceptions
from numpy._globals import _NoValue

# save those O(100) nanoseconds!
bool_dt = mu.dtype("bool")
umr_maximum = um.maximum.reduce
umr_minimum = um.minimum.reduce
umr_sum = um.add.reduce
umr_prod = um.multiply.reduce
umr_bitwise_count = um.bitwise_count
umr_any = um.logical_or.reduce
umr_all = um.logical_and.reduce

# Complex types to -> (2,)float view for fast-path computation in _var()
_complex_to_float = {
    nt.dtype(nt.csingle) : nt.dtype(nt.single),
    nt.dtype(nt.cdouble) : nt.dtype(nt.double),
}
# Special case for windows: ensure double takes precedence
if nt.dtype(nt.longdouble) != nt.dtype(nt.double):
    _complex_to_float.update({
        nt.dtype(nt.clongdouble) : nt.dtype(nt.longdouble),
    })

# avoid keyword arguments to speed up parsing, saves about 15%-20% for very
# small reductions
def _amax(a, axis=None, out=None, keepdims=False,
          initial=_NoValue, where=True):
    return umr_maximum(a, axis, None, out, keepdims, initial, where)

def _amin(a, axis=None, out=None, keepdims=False,
          initial=_NoValue, where=True):
    return umr_minimum(a, axis, None, out, keepdims, initial, where)

def _sum(a, axis=None, dtype=None, out=None, keepdims=False,
         initial=_NoValue, where=True):
    return umr_sum(a, axis, dtype, out, keepdims, initial, where)

def _prod(a, axis=None, dtype=None, out=None, keepdims=False,
          initial=_NoValue, where=True):
    return umr_prod(a, axis, dtype, out, keepdims, initial, where)

def _any(a, axis=None, dtype=None, out=None, keepdims=False, *, where=True):
    # By default, return a boolean for any and all
    if dtype is None:
        dtype = bool_dt
    # Parsing keyword arguments is currently fairly slow, so avoid it for now
    if where is True:
        return umr_any(a, axis, dtype, out, keepdims)
    return umr_any(a, axis, dtype, out, keepdims, where=where)

def _all(a, axis=None, dtype=None, out=None, keepdims=False, *, where=True):
    # By default, return a boolean for any and all
    if dtype is None:
        dtype = bool_dt
    # Parsing keyword arguments is currently fairly slow, so avoid it for now
    if where is True:
        return umr_all(a, axis, dtype, out, keepdims)
    return umr_all(a, axis, dtype, out, keepdims, where=where)

def _count_reduce_items(arr, axis, keepdims=False, where=True):
    # fast-path for the default case
    if where is True:
        # no boolean mask given, calculate items according to axis
        if axis is None:
            axis = tuple(range(arr.ndim))
        elif not isinstance(axis, tuple):
            axis = (axis,)
        items = 1
        for ax in axis:
            items *= arr.shape[mu.normalize_axis_index(ax, arr.ndim)]
        items = nt.intp(items)
    else:
        # TODO: Optimize case when `where` is broadcast along a non-reduction
        # axis and full sum is more excessive than needed.

        # guarded to protect circular imports
        from numpy.lib._stride_tricks_impl import broadcast_to
        # count True values in (potentially broadcasted) boolean mask
        items = umr_sum(broadcast_to(where, arr.shape), axis, nt.intp, None,
                        keepdims)
    return items

def _clip(a, min=None, max=None, out=None, **kwargs):
    if a.dtype.kind in "iu":
        # If min/max is a Python integer, deal with out-of-bound values here.
        # (This enforces NEP 50 rules as no value based promotion is done.)
        if type(min) is int and min <= np.iinfo(a.dtype).min:
            min = None
        if type(max) is int and max >= np.iinfo(a.dtype).max:
            max = None

    if min is None and max is None:
        # return identity
        return um.positive(a, out=out, **kwargs)
    elif min is None:
        return um.minimum(a, max, out=out, **kwargs)
    elif max is None:
        return um.maximum(a, min, out=out, **kwargs)
    else:
        return um.clip(a, min, max, out=out, **kwargs)

def _mean(a, axis=None, dtype=None, out=None, keepdims=False, *, where=True):
    arr = asanyarray(a)

    is_float16_result = False

    rcount = _count_reduce_items(arr, axis, keepdims=keepdims, where=where)
    if rcount == 0 if where is True else umr_any(rcount == 0, axis=None):
        warnings.warn("Mean of empty slice.", RuntimeWarning, stacklevel=2)

    # Cast bool, unsigned int, and int to float64 by default
    if dtype is None:
        if issubclass(arr.dtype.type, (nt.integer, nt.bool)):
            dtype = mu.dtype('f8')
        elif issubclass(arr.dtype.type, nt.float16):
            dtype = mu.dtype('f4')
            is_float16_result = True

    ret = umr_sum(arr, axis, dtype, out, keepdims, where=where)
    if isinstance(ret, mu.ndarray):
        ret = um.true_divide(
                ret, rcount, out=ret, casting='unsafe', subok=False)
        if is_float16_result and out is None:
            ret = arr.dtype.type(ret)
    elif hasattr(ret, 'dtype'):
        if is_float16_result:
            ret = arr.dtype.type(ret / rcount)
        else:
            ret = ret.dtype.type(ret / rcount)
    else:
        ret = ret / rcount

    return ret

def _var(a, axis=None, dtype=None, out=None, ddof=0, keepdims=False, *,
         where=True, mean=None):
    arr = asanyarray(a)

    rcount = _count_reduce_items(arr, axis, keepdims=keepdims, where=where)
    # Make this warning show up on top.
    if ddof >= rcount if where is True else umr_any(ddof >= rcount, axis=None):
        warnings.warn("Degrees of freedom <= 0 for slice", RuntimeWarning,
                      stacklevel=2)

    # Cast bool, unsigned int, and int to float64 by default
    if dtype is None and issubclass(arr.dtype.type, (nt.integer, nt.bool)):
        dtype = mu.dtype('f8')

    if mean is not None:
        arrmean = mean
    else:
        # Compute the mean.
        # Note that if dtype is not of inexact type then arraymean will
        # not be either.
        arrmean = umr_sum(arr, axis, dtype, keepdims=True, where=where)
        # The shape of rcount has to match arrmean to not change the shape of
        # out in broadcasting. Otherwise, it cannot be stored back to arrmean.
        if rcount.ndim == 0:
            # fast-path for default case when where is True
            div = rcount
        else:
            # matching rcount to arrmean when where is specified as array
            div = rcount.reshape(arrmean.shape)
        if isinstance(arrmean, mu.ndarray):
            arrmean = um.true_divide(arrmean, div, out=arrmean,
                                     casting='unsafe', subok=False)
        elif hasattr(arrmean, "dtype"):
            arrmean = arrmean.dtype.type(arrmean / rcount)
        else:
            arrmean = arrmean / rcount

    # Compute sum of squared deviations from mean
    # Note that x may not be inexact and that we need it to be an array,
    # not a scalar.
    x = asanyarray(arr - arrmean)

    if issubclass(arr.dtype.type, (nt.floating, nt.integer)):
        x = um.multiply(x, x, out=x)
    # Fast-paths for built-in complex types
    elif x.dtype in _complex_to_float:
        xv = x.view(dtype=(_complex_to_float[x.dtype], (2,)))
        um.multiply(xv, xv, out=xv)
        x = um.add(xv[..., 0], xv[..., 1], out=x.real).real
    # Most general case; includes handling object arrays containing imaginary
    # numbers and complex types with non-native byteorder
    else:
        x = um.multiply(x, um.conjugate(x), out=x).real

    ret = umr_sum(x, axis, dtype, out, keepdims=keepdims, where=where)

    # Compute degrees of freedom and make sure it is not negative.
    rcount = um.maximum(rcount - ddof, 0)

    # divide by degrees of freedom
    if isinstance(ret, mu.ndarray):
        ret = um.true_divide(
                ret, rcount, out=ret, casting='unsafe', subok=False)
    elif hasattr(ret, 'dtype'):
        ret = ret.dtype.type(ret / rcount)
    else:
        ret = ret / rcount

    return ret

def _std(a, axis=None, dtype=None, out=None, ddof=0, keepdims=False, *,
         where=True, mean=None):
    ret = _var(a, axis=axis, dtype=dtype, out=out, ddof=ddof,
               keepdims=keepdims, where=where, mean=mean)

    if isinstance(ret, mu.ndarray):
        ret = um.sqrt(ret, out=ret)
    elif hasattr(ret, 'dtype'):
        ret = ret.dtype.type(um.sqrt(ret))
    else:
        ret = um.sqrt(ret)

    return ret

def _ptp(a, axis=None, out=None, keepdims=False):
    return um.subtract(
        umr_maximum(a, axis, None, out, keepdims),
        umr_minimum(a, axis, None, None, keepdims),
        out
    )

def _dump(self, file, protocol=2):
    if hasattr(file, 'write'):
        ctx = nullcontext(file)
    else:
        ctx = open(os.fspath(file), "wb")
    with ctx as f:
        pickle.dump(self, f, protocol=protocol)

def _dumps(self, protocol=2):
    return pickle.dumps(self, protocol=protocol)

def _bitwise_count(a, out=None, *, where=True, casting='same_kind',
          order='K', dtype=None, subok=True):
    return umr_bitwise_count(a, out, where=where, casting=casting,
            order=order, dtype=dtype, subok=subok)
```
