## Supplementary software v0.2.1 for "Virtual control arms for paediatric myopia trials: external validation of axial-elongation models": _methods.pyi

```
from collections.abc import Callable
from typing import Any, TypeAlias

from typing_extensions import Concatenate

import numpy as np

from . import _exceptions as _exceptions

###

_Reduce2: TypeAlias = Callable[Concatenate[object, ...], Any]

###

bool_dt: np.dtype[np.bool] = ...
umr_maximum: _Reduce2 = ...
umr_minimum: _Reduce2 = ...
umr_sum: _Reduce2 = ...
umr_prod: _Reduce2 = ...
umr_bitwise_count = np.bitwise_count
umr_any: _Reduce2 = ...
umr_all: _Reduce2 = ...
_complex_to_float: dict[np.dtype[np.complexfloating], np.dtype[np.floating]] = ...
```
