## Supplementary software v0.2.1 for "Virtual control arms for paediatric myopia trials: external validation of axial-elongation models": _simd.pyi

```
from types import ModuleType
from typing import TypedDict, type_check_only

# NOTE: these 5 are only defined on systems with an intel processor
SSE42: ModuleType | None = ...
FMA3: ModuleType | None = ...
AVX2: ModuleType | None = ...
AVX512F: ModuleType | None = ...
AVX512_SKX: ModuleType | None = ...

baseline: ModuleType | None = ...

@type_check_only
class SimdTargets(TypedDict):
    SSE42: ModuleType | None
    AVX2: ModuleType | None
    FMA3: ModuleType | None
    AVX512F: ModuleType | None
    AVX512_SKX: ModuleType | None
    baseline: ModuleType | None

targets: SimdTargets = ...

def clear_floatstatus() -> None: ...
def get_floatstatus() -> int: ...
```
