## Supplementary software v0.2.1 for "Virtual control arms for paediatric myopia trials: external validation of axial-elongation models": _string_helpers.py

```
"""
String-handling utilities to avoid locale-dependence.

Used primarily to generate type name aliases.
"""
# "import string" is costly to import!
# Construct the translation tables directly
#   "A" = chr(65), "a" = chr(97)
_all_chars = tuple(map(chr, range(256)))
_ascii_upper = _all_chars[65:65+26]
_ascii_lower = _all_chars[97:97+26]
LOWER_TABLE = _all_chars[:65] + _ascii_lower + _all_chars[65+26:]
UPPER_TABLE = _all_chars[:97] + _ascii_upper + _all_chars[97+26:]


def english_lower(s):
    """ Apply English case rules to convert ASCII strings to all lower case.

    This is an internal utility function to replace calls to str.lower() such
    that we can avoid changing behavior with changing locales. In particular,
    Turkish has distinct dotted and dotless variants of the Latin letter "I" in
    both lowercase and uppercase. Thus, "I".lower() != "i" in a "tr" locale.

    Parameters
    ----------
    s : str

    Returns
    -------
    lowered : str

    Examples
    --------
    >>> from numpy._core.numerictypes import english_lower
    >>> english_lower('ABCDEFGHIJKLMNOPQRSTUVWXYZabcdefghijklmnopqrstuvwxyz0123456789_')
    'abcdefghijklmnopqrstuvwxyzabcdefghijklmnopqrstuvwxyz0123456789_'
    >>> english_lower('')
    ''
    """
    lowered = s.translate(LOWER_TABLE)
    return lowered


def english_upper(s):
    """ Apply English case rules to convert ASCII strings to all upper case.

    This is an internal utility function to replace calls to str.upper() such
    that we can avoid changing behavior with changing locales. In particular,
    Turkish has distinct dotted and dotless variants of the Latin letter "I" in
    both lowercase and uppercase. Thus, "i".upper() != "I" in a "tr" locale.

    Parameters
    ----------
    s : str

    Returns
    -------
    uppered : str

    Examples
    --------
    >>> from numpy._core.numerictypes import english_upper
    >>> english_upper('ABCDEFGHIJKLMNOPQRSTUVWXYZabcdefghijklmnopqrstuvwxyz0123456789_')
    'ABCDEFGHIJKLMNOPQRSTUVWXYZABCDEFGHIJKLMNOPQRSTUVWXYZ0123456789_'
    >>> english_upper('')
    ''
    """
    uppered = s.translate(UPPER_TABLE)
    return uppered


def english_capitalize(s):
    """ Apply English case rules to convert the first character of an ASCII
    string to upper case.

    This is an internal utility function to replace calls to str.capitalize()
    such that we can avoid changing behavior with changing locales.

    Parameters
    ----------
    s : str

    Returns
    -------
    capitalized : str

    Examples
    --------
    >>> from numpy._core.numerictypes import english_capitalize
    >>> english_capitalize('int8')
    'Int8'
    >>> english_capitalize('Int8')
    'Int8'
    >>> english_capitalize('')
    ''
    """
    if s:
        return english_upper(s[0]) + s[1:]
    else:
        return s
```
