## Supplementary software v0.2.1 for "Virtual control arms for paediatric myopia trials: external validation of axial-elongation models": _string_helpers.pyi

```
from typing import Final

_all_chars: Final[tuple[str, ...]] = ...
_ascii_upper: Final[tuple[str, ...]] = ...
_ascii_lower: Final[tuple[str, ...]] = ...

LOWER_TABLE: Final[tuple[str, ...]] = ...
UPPER_TABLE: Final[tuple[str, ...]] = ...

def english_lower(s: str) -> str: ...
def english_upper(s: str) -> str: ...
def english_capitalize(s: str) -> str: ...
```
