## Supplementary software v0.2.1 for "Virtual control arms for paediatric myopia trials: external validation of axial-elongation models": _type_aliases.py

```
"""
Due to compatibility, numpy has a very large number of different naming
conventions for the scalar types (those subclassing from `numpy.generic`).
This file produces a convoluted set of dictionaries mapping names to types,
and sometimes other mappings too.

.. data:: allTypes
    A dictionary of names to types that will be exposed as attributes through
    ``np._core.numerictypes.*``

.. data:: sctypeDict
    Similar to `allTypes`, but maps a broader set of aliases to their types.

.. data:: sctypes
    A dictionary keyed by a "type group" string, providing a list of types
    under that group.

"""

import numpy._core.multiarray as ma
from numpy._core.multiarray import typeinfo, dtype

######################################
# Building `sctypeDict` and `allTypes`
######################################

sctypeDict = {}
allTypes = {}
c_names_dict = {}

_abstract_type_names = {
    "generic", "integer", "inexact", "floating", "number",
    "flexible", "character", "complexfloating", "unsignedinteger",
    "signedinteger"
}

for _abstract_type_name in _abstract_type_names:
    allTypes[_abstract_type_name] = getattr(ma, _abstract_type_name)

for k, v in typeinfo.items():
    if k.startswith("NPY_") and v not in c_names_dict:
        c_names_dict[k[4:]] = v
    else:
        concrete_type = v.type
        allTypes[k] = concrete_type
        sctypeDict[k] = concrete_type

_aliases = {
    "double": "float64",
    "cdouble": "complex128",
    "single": "float32",
    "csingle": "complex64",
    "half": "float16",
    "bool_": "bool",
    # Default integer:
    "int_": "intp",
    "uint": "uintp",
}

for k, v in _aliases.items():
    sctypeDict[k] = allTypes[v]
    allTypes[k] = allTypes[v]

# extra aliases are added only to `sctypeDict`
# to support dtype name access, such as`np.dtype("float")`
_extra_aliases = {
    "float": "float64",
    "complex": "complex128",
    "object": "object_",
    "bytes": "bytes_",
    "a": "bytes_",
    "int": "int_",
    "str": "str_",
    "unicode": "str_",
}

for k, v in _extra_aliases.items():
    sctypeDict[k] = allTypes[v]

# include extended precision sized aliases
for is_complex, full_name in [(False, "longdouble"), (True, "clongdouble")]:
    longdouble_type: type = allTypes[full_name]

    bits: int = dtype(longdouble_type).itemsize * 8
    base_name: str = "complex" if is_complex else "float"
    extended_prec_name: str = f"{base_name}{bits}"
    if extended_prec_name not in allTypes:
        sctypeDict[extended_prec_name] = longdouble_type
        allTypes[extended_prec_name] = longdouble_type


####################
# Building `sctypes`
####################

sctypes = {"int": set(), "uint": set(), "float": set(),
           "complex": set(), "others": set()}

for type_info in typeinfo.values():
    if type_info.kind in ["M", "m"]:  # exclude timedelta and datetime
        continue

    concrete_type = type_info.type

    # find proper group for each concrete type
    for type_group, abstract_type in [
        ("int", ma.signedinteger), ("uint", ma.unsignedinteger),
        ("float", ma.floating), ("complex", ma.complexfloating),
        ("others", ma.generic)
    ]:
        if issubclass(concrete_type, abstract_type):
            sctypes[type_group].add(concrete_type)
            break

# sort sctype groups by bitsize
for sctype_key in sctypes.keys():
    sctype_list = list(sctypes[sctype_key])
    sctype_list.sort(key=lambda x: dtype(x).itemsize)
    sctypes[sctype_key] = sctype_list
```
