## Supplementary software v0.2.1 for "Virtual control arms for paediatric myopia trials: external validation of axial-elongation models": _type_aliases.pyi

```
from collections.abc import Collection
from typing import Any, Final, Literal as L, TypeAlias, TypedDict, type_check_only

import numpy as np

__all__ = (
    "_abstract_type_names",
    "_aliases",
    "_extra_aliases",
    "allTypes",
    "c_names_dict",
    "sctypeDict",
    "sctypes",
)

sctypeDict: Final[dict[str, type[np.generic]]]
allTypes: Final[dict[str, type[np.generic]]]

@type_check_only
class _CNamesDict(TypedDict):
    BOOL: np.dtype[np.bool]
    HALF: np.dtype[np.half]
    FLOAT: np.dtype[np.single]
    DOUBLE: np.dtype[np.double]
    LONGDOUBLE: np.dtype[np.longdouble]
    CFLOAT: np.dtype[np.csingle]
    CDOUBLE: np.dtype[np.cdouble]
    CLONGDOUBLE: np.dtype[np.clongdouble]
    STRING: np.dtype[np.bytes_]
    UNICODE: np.dtype[np.str_]
    VOID: np.dtype[np.void]
    OBJECT: np.dtype[np.object_]
    DATETIME: np.dtype[np.datetime64]
    TIMEDELTA: np.dtype[np.timedelta64]
    BYTE: np.dtype[np.byte]
    UBYTE: np.dtype[np.ubyte]
    SHORT: np.dtype[np.short]
    USHORT: np.dtype[np.ushort]
    INT: np.dtype[np.intc]
    UINT: np.dtype[np.uintc]
    LONG: np.dtype[np.long]
    ULONG: np.dtype[np.ulong]
    LONGLONG: np.dtype[np.longlong]
    ULONGLONG: np.dtype[np.ulonglong]

c_names_dict: Final[_CNamesDict]

_AbstractTypeName: TypeAlias = L[
    "generic",
    "flexible",
    "character",
    "number",
    "integer",
    "inexact",
    "unsignedinteger",
    "signedinteger",
    "floating",
    "complexfloating",
]
_abstract_type_names: Final[set[_AbstractTypeName]]

@type_check_only
class _AliasesType(TypedDict):
    double: L["float64"]
    cdouble: L["complex128"]
    single: L["float32"]
    csingle: L["complex64"]
    half: L["float16"]
    bool_: L["bool"]
    int_: L["intp"]
    uint: L["intp"]

_aliases: Final[_AliasesType]

@type_check_only
class _ExtraAliasesType(TypedDict):
    float: L["float64"]
    complex: L["complex128"]
    object: L["object_"]
    bytes: L["bytes_"]
    a: L["bytes_"]
    int: L["int_"]
    str: L["str_"]
    unicode: L["str_"]

_extra_aliases: Final[_ExtraAliasesType]

@type_check_only
class _SCTypes(TypedDict):
    int: Collection[type[np.signedinteger[Any]]]
    uint: Collection[type[np.unsignedinteger[Any]]]
    float: Collection[type[np.floating[Any]]]
    complex: Collection[type[np.complexfloating[Any, Any]]]
    others: Collection[type[np.flexible | np.bool | np.object_]]

sctypes: Final[_SCTypes]
```
