## Supplementary software v0.2.1 for "Virtual control arms for paediatric myopia trials: external validation of axial-elongation models": _ufunc_config.py

```
"""
Functions for changing global ufunc configuration

This provides helpers which wrap `_get_extobj_dict` and `_make_extobj`, and
`_extobj_contextvar` from umath.
"""
import contextlib
import contextvars
import functools

from .._utils import set_module
from .umath import _make_extobj, _get_extobj_dict, _extobj_contextvar

__all__ = [
    "seterr", "geterr", "setbufsize", "getbufsize", "seterrcall", "geterrcall",
    "errstate"
]


@set_module('numpy')
def seterr(all=None, divide=None, over=None, under=None, invalid=None):
    """
    Set how floating-point errors are handled.

    Note that operations on integer scalar types (such as `int16`) are
    handled like floating point, and are affected by these settings.

    Parameters
    ----------
    all : {'ignore', 'warn', 'raise', 'call', 'print', 'log'}, optional
        Set treatment for all types of floating-point errors at once:

        - ignore: Take no action when the exception occurs.
        - warn: Print a :exc:`RuntimeWarning` (via the Python `warnings`
          module).
        - raise: Raise a :exc:`FloatingPointError`.
        - call: Call a function specified using the `seterrcall` function.
        - print: Print a warning directly to ``stdout``.
        - log: Record error in a Log object specified by `seterrcall`.

        The default is not to change the current behavior.
    divide : {'ignore', 'warn', 'raise', 'call', 'print', 'log'}, optional
        Treatment for division by zero.
    over : {'ignore', 'warn', 'raise', 'call', 'print', 'log'}, optional
        Treatment for floating-point overflow.
    under : {'ignore', 'warn', 'raise', 'call', 'print', 'log'}, optional
        Treatment for floating-point underflow.
    invalid : {'ignore', 'warn', 'raise', 'call', 'print', 'log'}, optional
        Treatment for invalid floating-point operation.

    Returns
    -------
    old_settings : dict
        Dictionary containing the old settings.

    See also
    --------
    seterrcall : Set a callback function for the 'call' mode.
    geterr, geterrcall, errstate

    Notes
    -----
    The floating-point exceptions are defined in the IEEE 754 standard [1]_:

    - Division by zero: infinite result obtained from finite numbers.
    - Overflow: result too large to be expressed.
    - Underflow: result so close to zero that some precision
      was lost.
    - Invalid operation: result is not an expressible number, typically
      indicates that a NaN was produced.

    .. [1] https://en.wikipedia.org/wiki/IEEE_754

    Examples
    --------
    >>> import numpy as np
    >>> orig_settings = np.seterr(all='ignore')  # seterr to known value
    >>> np.int16(32000) * np.int16(3)
    np.int16(30464)
    >>> np.seterr(over='raise')
    {'divide': 'ignore', 'over': 'ignore', 'under': 'ignore', 'invalid': 'ignore'}
    >>> old_settings = np.seterr(all='warn', over='raise')
    >>> np.int16(32000) * np.int16(3)
    Traceback (most recent call last):
      File "<stdin>", line 1, in <module>
    FloatingPointError: overflow encountered in scalar multiply

    >>> old_settings = np.seterr(all='print')
    >>> np.geterr()
    {'divide': 'print', 'over': 'print', 'under': 'print', 'invalid': 'print'}
    >>> np.int16(32000) * np.int16(3)
    np.int16(30464)
    >>> np.seterr(**orig_settings)  # restore original
    {'divide': 'print', 'over': 'print', 'under': 'print', 'invalid': 'print'}

    """

    old = _get_extobj_dict()
    # The errstate doesn't include call and bufsize, so pop them:
    old.pop("call", None)
    old.pop("bufsize", None)

    extobj = _make_extobj(
            all=all, divide=divide, over=over, under=under, invalid=invalid)
    _extobj_contextvar.set(extobj)
    return old


@set_module('numpy')
def geterr():
    """
    Get the current way of handling floating-point errors.

    Returns
    -------
    res : dict
        A dictionary with keys "divide", "over", "under", and "invalid",
        whose values are from the strings "ignore", "print", "log", "warn",
        "raise", and "call". The keys represent possible floating-point
        exceptions, and the values define how these exceptions are handled.

    See Also
    --------
    geterrcall, seterr, seterrcall

    Notes
    -----
    For complete documentation of the types of floating-point exceptions and
    treatment options, see `seterr`.

    Examples
    --------
    >>> import numpy as np
    >>> np.geterr()
    {'divide': 'warn', 'over': 'warn', 'under': 'ignore', 'invalid': 'warn'}
    >>> np.arange(3.) / np.arange(3.)  # doctest: +SKIP
    array([nan,  1.,  1.])
    RuntimeWarning: invalid value encountered in divide

    >>> oldsettings = np.seterr(all='warn', invalid='raise')
    >>> np.geterr()
    {'divide': 'warn', 'over': 'warn', 'under': 'warn', 'invalid': 'raise'}
    >>> np.arange(3.) / np.arange(3.)
    Traceback (most recent call last):
      ...
    FloatingPointError: invalid value encountered in divide
    >>> oldsettings = np.seterr(**oldsettings)  # restore original

    """
    res = _get_extobj_dict()
    # The "geterr" doesn't include call and bufsize,:
    res.pop("call", None)
    res.pop("bufsize", None)
    return res


@set_module('numpy')
def setbufsize(size):
    """
    Set the size of the buffer used in ufuncs.

    .. versionchanged:: 2.0
        The scope of setting the buffer is tied to the `numpy.errstate`
        context.  Exiting a ``with errstate():`` will also restore the bufsize.

    Parameters
    ----------
    size : int
        Size of buffer.

    Returns
    -------
    bufsize : int
        Previous size of ufunc buffer in bytes.

    Examples
    --------
    When exiting a `numpy.errstate` context manager the bufsize is restored:

    >>> import numpy as np
    >>> with np.errstate():
    ...     np.setbufsize(4096)
    ...     print(np.getbufsize())
    ...
    8192
    4096
    >>> np.getbufsize()
    8192

    """
    old = _get_extobj_dict()["bufsize"]
    extobj = _make_extobj(bufsize=size)
    _extobj_contextvar.set(extobj)
    return old


@set_module('numpy')
def getbufsize():
    """
    Return the size of the buffer used in ufuncs.

    Returns
    -------
    getbufsize : int
        Size of ufunc buffer in bytes.

    Examples
    --------
    >>> import numpy as np
    >>> np.getbufsize()
    8192

    """
    return _get_extobj_dict()["bufsize"]


@set_module('numpy')
def seterrcall(func):
    """
    Set the floating-point error callback function or log object.

    There are two ways to capture floating-point error messages.  The first
    is to set the error-handler to 'call', using `seterr`.  Then, set
    the function to call using this function.

    The second is to set the error-handler to 'log', using `seterr`.
    Floating-point errors then trigger a call to the 'write' method of
    the provided object.

    Parameters
    ----------
    func : callable f(err, flag) or object with write method
        Function to call upon floating-point errors ('call'-mode) or
        object whose 'write' method is used to log such message ('log'-mode).

        The call function takes two arguments. The first is a string describing
        the type of error (such as "divide by zero", "overflow", "underflow",
        or "invalid value"), and the second is the status flag.  The flag is a
        byte, whose four least-significant bits indicate the type of error, one
        of "divide", "over", "under", "invalid"::

          [0 0 0 0 divide over under invalid]

        In other words, ``flags = divide + 2*over + 4*under + 8*invalid``.

        If an object is provided, its write method should take one argument,
        a string.

    Returns
    -------
    h : callable, log instance or None
        The old error handler.

    See Also
    --------
    seterr, geterr, geterrcall

    Examples
    --------
    Callback upon error:

    >>> def err_handler(type, flag):
    ...     print("Floating point error (%s), with flag %s" % (type, flag))
    ...

    >>> import numpy as np

    >>> orig_handler = np.seterrcall(err_handler)
    >>> orig_err = np.seterr(all='call')

    >>> np.array([1, 2, 3]) / 0.0
    Floating point error (divide by zero), with flag 1
    array([inf, inf, inf])

    >>> np.seterrcall(orig_handler)
    <function err_handler at 0x...>
    >>> np.seterr(**orig_err)
    {'divide': 'call', 'over': 'call', 'under': 'call', 'invalid': 'call'}

    Log error message:

    >>> class Log:
    ...     def write(self, msg):
    ...         print("LOG: %s" % msg)
    ...

    >>> log = Log()
    >>> saved_handler = np.seterrcall(log)
    >>> save_err = np.seterr(all='log')

    >>> np.array([1, 2, 3]) / 0.0
    LOG: Warning: divide by zero encountered in divide
    array([inf, inf, inf])

    >>> np.seterrcall(orig_handler)
    <numpy.Log object at 0x...>
    >>> np.seterr(**orig_err)
    {'divide': 'log', 'over': 'log', 'under': 'log', 'invalid': 'log'}

    """
    old = _get_extobj_dict()["call"]
    extobj = _make_extobj(call=func)
    _extobj_contextvar.set(extobj)
    return old


@set_module('numpy')
def geterrcall():
    """
    Return the current callback function used on floating-point errors.

    When the error handling for a floating-point error (one of "divide",
    "over", "under", or "invalid") is set to 'call' or 'log', the function
    that is called or the log instance that is written to is returned by
    `geterrcall`. This function or log instance has been set with
    `seterrcall`.

    Returns
    -------
    errobj : callable, log instance or None
        The current error handler. If no handler was set through `seterrcall`,
        ``None`` is returned.

    See Also
    --------
    seterrcall, seterr, geterr

    Notes
    -----
    For complete documentation of the types of floating-point exceptions and
    treatment options, see `seterr`.

    Examples
    --------
    >>> import numpy as np
    >>> np.geterrcall()  # we did not yet set a handler, returns None

    >>> orig_settings = np.seterr(all='call')
    >>> def err_handler(type, flag):
    ...     print("Floating point error (%s), with flag %s" % (type, flag))
    >>> old_handler = np.seterrcall(err_handler)
    >>> np.array([1, 2, 3]) / 0.0
    Floating point error (divide by zero), with flag 1
    array([inf, inf, inf])

    >>> cur_handler = np.geterrcall()
    >>> cur_handler is err_handler
    True
    >>> old_settings = np.seterr(**orig_settings)  # restore original
    >>> old_handler = np.seterrcall(None)  # restore original

    """
    return _get_extobj_dict()["call"]


class _unspecified:
    pass


_Unspecified = _unspecified()


@set_module('numpy')
class errstate:
    """
    errstate(**kwargs)

    Context manager for floating-point error handling.

    Using an instance of `errstate` as a context manager allows statements in
    that context to execute with a known error handling behavior. Upon entering
    the context the error handling is set with `seterr` and `seterrcall`, and
    upon exiting it is reset to what it was before.

    ..  versionchanged:: 1.17.0
        `errstate` is also usable as a function decorator, saving
        a level of indentation if an entire function is wrapped.

    .. versionchanged:: 2.0
        `errstate` is now fully thread and asyncio safe, but may not be
        entered more than once.
        It is not safe to decorate async functions using ``errstate``.

    Parameters
    ----------
    kwargs : {divide, over, under, invalid}
        Keyword arguments. The valid keywords are the possible floating-point
        exceptions. Each keyword should have a string value that defines the
        treatment for the particular error. Possible values are
        {'ignore', 'warn', 'raise', 'call', 'print', 'log'}.

    See Also
    --------
    seterr, geterr, seterrcall, geterrcall

    Notes
    -----
    For complete documentation of the types of floating-point exceptions and
    treatment options, see `seterr`.

    Examples
    --------
    >>> import numpy as np
    >>> olderr = np.seterr(all='ignore')  # Set error handling to known state.

    >>> np.arange(3) / 0.
    array([nan, inf, inf])
    >>> with np.errstate(divide='ignore'):
    ...     np.arange(3) / 0.
    array([nan, inf, inf])

    >>> np.sqrt(-1)
    np.float64(nan)
    >>> with np.errstate(invalid='raise'):
    ...     np.sqrt(-1)
    Traceback (most recent call last):
      File "<stdin>", line 2, in <module>
    FloatingPointError: invalid value encountered in sqrt

    Outside the context the error handling behavior has not changed:

    >>> np.geterr()
    {'divide': 'ignore', 'over': 'ignore', 'under': 'ignore', 'invalid': 'ignore'}
    >>> olderr = np.seterr(**olderr)  # restore original state

    """
    __slots__ = (
        "_call", "_all", "_divide", "_over", "_under", "_invalid", "_token")

    def __init__(self, *, call=_Unspecified,
                 all=None, divide=None, over=None, under=None, invalid=None):
        self._token = None
        self._call = call
        self._all = all
        self._divide = divide
        self._over = over
        self._under = under
        self._invalid = invalid

    def __enter__(self):
        # Note that __call__ duplicates much of this logic
        if self._token is not None:
            raise TypeError("Cannot enter `np.errstate` twice.")
        if self._call is _Unspecified:
            extobj = _make_extobj(
                    all=self._all, divide=self._divide, over=self._over,
                    under=self._under, invalid=self._invalid)
        else:
            extobj = _make_extobj(
                    call=self._call,
                    all=self._all, divide=self._divide, over=self._over,
                    under=self._under, invalid=self._invalid)

        self._token = _extobj_contextvar.set(extobj)

    def __exit__(self, *exc_info):
        _extobj_contextvar.reset(self._token)

    def __call__(self, func):
        # We need to customize `__call__` compared to `ContextDecorator`
        # because we must store the token per-thread so cannot store it on
        # the instance (we could create a new instance for this).
        # This duplicates the code from `__enter__`.
        @functools.wraps(func)
        def inner(*args, **kwargs):
            if self._call is _Unspecified:
                extobj = _make_extobj(
                        all=self._all, divide=self._divide, over=self._over,
                        under=self._under, invalid=self._invalid)
            else:
                extobj = _make_extobj(
                        call=self._call,
                        all=self._all, divide=self._divide, over=self._over,
                        under=self._under, invalid=self._invalid)

            _token = _extobj_contextvar.set(extobj)
            try:
                # Call the original, decorated, function:
                return func(*args, **kwargs)
            finally:
                _extobj_contextvar.reset(_token)

        return inner
```
