## Supplementary software v0.2.1 for "Virtual control arms for paediatric myopia trials: external validation of axial-elongation models": _ufunc_config.pyi

```
from _typeshed import SupportsWrite
from collections.abc import Callable
from typing import Any, Literal, TypeAlias, TypedDict, type_check_only

from numpy import errstate as errstate

_ErrKind: TypeAlias = Literal["ignore", "warn", "raise", "call", "print", "log"]
_ErrFunc: TypeAlias = Callable[[str, int], Any]
_ErrCall: TypeAlias = _ErrFunc | SupportsWrite[str]

@type_check_only
class _ErrDict(TypedDict):
    divide: _ErrKind
    over: _ErrKind
    under: _ErrKind
    invalid: _ErrKind

@type_check_only
class _ErrDictOptional(TypedDict, total=False):
    all: None | _ErrKind
    divide: None | _ErrKind
    over: None | _ErrKind
    under: None | _ErrKind
    invalid: None | _ErrKind

def seterr(
    all: None | _ErrKind = ...,
    divide: None | _ErrKind = ...,
    over: None | _ErrKind = ...,
    under: None | _ErrKind = ...,
    invalid: None | _ErrKind = ...,
) -> _ErrDict: ...
def geterr() -> _ErrDict: ...
def setbufsize(size: int) -> int: ...
def getbufsize() -> int: ...
def seterrcall(func: _ErrCall | None) -> _ErrCall | None: ...
def geterrcall() -> _ErrCall | None: ...

# See `numpy/__init__.pyi` for the `errstate` class and `no_nep5_warnings`
```
