## Supplementary software v0.2.1 for "Virtual control arms for paediatric myopia trials: external validation of axial-elongation models": arrayprint.py

```
"""Array printing function

$Id: arrayprint.py,v 1.9 2005/09/13 13:58:44 teoliphant Exp $

"""
__all__ = ["array2string", "array_str", "array_repr",
           "set_printoptions", "get_printoptions", "printoptions",
           "format_float_positional", "format_float_scientific"]
__docformat__ = 'restructuredtext'

#
# Written by Konrad Hinsen <hinsenk@ere.umontreal.ca>
# last revision: 1996-3-13
# modified by Jim Hugunin 1997-3-3 for repr's and str's (and other details)
# and by Perry Greenfield 2000-4-1 for numarray
# and by Travis Oliphant  2005-8-22 for numpy


# Note: Both scalartypes.c.src and arrayprint.py implement strs for numpy
# scalars but for different purposes. scalartypes.c.src has str/reprs for when
# the scalar is printed on its own, while arrayprint.py has strs for when
# scalars are printed inside an ndarray. Only the latter strs are currently
# user-customizable.

import functools
import numbers
import sys
try:
    from _thread import get_ident
except ImportError:
    from _dummy_thread import get_ident

import numpy as np
from . import numerictypes as _nt
from .umath import absolute, isinf, isfinite, isnat
from . import multiarray
from .multiarray import (array, dragon4_positional, dragon4_scientific,
                         datetime_as_string, datetime_data, ndarray)
from .fromnumeric import any
from .numeric import concatenate, asarray, errstate
from .numerictypes import (longlong, intc, int_, float64, complex128,
                           flexible)
from .overrides import array_function_dispatch, set_module
from .printoptions import format_options
import operator
import warnings
import contextlib


def _make_options_dict(precision=None, threshold=None, edgeitems=None,
                       linewidth=None, suppress=None, nanstr=None, infstr=None,
                       sign=None, formatter=None, floatmode=None, legacy=None,
                       override_repr=None):
    """
    Make a dictionary out of the non-None arguments, plus conversion of
    *legacy* and sanity checks.
    """

    options = {k: v for k, v in list(locals().items()) if v is not None}

    if suppress is not None:
        options['suppress'] = bool(suppress)

    modes = ['fixed', 'unique', 'maxprec', 'maxprec_equal']
    if floatmode not in modes + [None]:
        raise ValueError("floatmode option must be one of " +
                         ", ".join('"{}"'.format(m) for m in modes))

    if sign not in [None, '-', '+', ' ']:
        raise ValueError("sign option must be one of ' ', '+', or '-'")

    if legacy is False:
        options['legacy'] = sys.maxsize
    elif legacy == False:  # noqa: E712
        warnings.warn(
            f"Passing `legacy={legacy!r}` is deprecated.",
            FutureWarning, stacklevel=3
        )
        options['legacy'] = sys.maxsize
    elif legacy == '1.13':
        options['legacy'] = 113
    elif legacy == '1.21':
        options['legacy'] = 121
    elif legacy == '1.25':
        options['legacy'] = 125
    elif legacy == '2.1':
        options['legacy'] = 201
    elif legacy is None:
        pass  # OK, do nothing.
    else:
        warnings.warn(
            "legacy printing option can currently only be '1.13', '1.21', "
            "'1.25', '2.1, or `False`", stacklevel=3)

    if threshold is not None:
        # forbid the bad threshold arg suggested by stack overflow, gh-12351
        if not isinstance(threshold, numbers.Number):
            raise TypeError("threshold must be numeric")
        if np.isnan(threshold):
            raise ValueError("threshold must be non-NAN, try "
                             "sys.maxsize for untruncated representation")

    if precision is not None:
        # forbid the bad precision arg as suggested by issue #18254
        try:
            options['precision'] = operator.index(precision)
        except TypeError as e:
            raise TypeError('precision must be an integer') from e

    return options


@set_module('numpy')
def set_printoptions(precision=None, threshold=None, edgeitems=None,
                     linewidth=None, suppress=None, nanstr=None,
                     infstr=None, formatter=None, sign=None, floatmode=None,
                     *, legacy=None, override_repr=None):
    """
    Set printing options.

    These options determine the way floating point numbers, arrays and
    other NumPy objects are displayed.

    Parameters
    ----------
    precision : int or None, optional
        Number of digits of precision for floating point output (default 8).
        May be None if `floatmode` is not `fixed`, to print as many digits as
        necessary to uniquely specify the value.
    threshold : int, optional
        Total number of array elements which trigger summarization
        rather than full repr (default 1000).
        To always use the full repr without summarization, pass `sys.maxsize`.
    edgeitems : int, optional
        Number of array items in summary at beginning and end of
        each dimension (default 3).
    linewidth : int, optional
        The number of characters per line for the purpose of inserting
        line breaks (default 75).
    suppress : bool, optional
        If True, always print floating point numbers using fixed point
        notation, in which case numbers equal to zero in the current precision
        will print as zero.  If False, then scientific notation is used when
        absolute value of the smallest number is < 1e-4 or the ratio of the
        maximum absolute value to the minimum is > 1e3. The default is False.
    nanstr : str, optional
        String representation of floating point not-a-number (default nan).
    infstr : str, optional
        String representation of floating point infinity (default inf).
    sign : string, either '-', '+', or ' ', optional
        Controls printing of the sign of floating-point types. If '+', always
        print the sign of positive values. If ' ', always prints a space
        (whitespace character) in the sign position of positive values.  If
        '-', omit the sign character of positive values. (default '-')

        .. versionchanged:: 2.0
             The sign parameter can now be an integer type, previously
             types were floating-point types.

    formatter : dict of callables, optional
        If not None, the keys should indicate the type(s) that the respective
        formatting function applies to.  Callables should return a string.
        Types that are not specified (by their corresponding keys) are handled
        by the default formatters.  Individual types for which a formatter
        can be set are:

        - 'bool'
        - 'int'
        - 'timedelta' : a `numpy.timedelta64`
        - 'datetime' : a `numpy.datetime64`
        - 'float'
        - 'longfloat' : 128-bit floats
        - 'complexfloat'
        - 'longcomplexfloat' : composed of two 128-bit floats
        - 'numpystr' : types `numpy.bytes_` and `numpy.str_`
        - 'object' : `np.object_` arrays

        Other keys that can be used to set a group of types at once are:

        - 'all' : sets all types
        - 'int_kind' : sets 'int'
        - 'float_kind' : sets 'float' and 'longfloat'
        - 'complex_kind' : sets 'complexfloat' and 'longcomplexfloat'
        - 'str_kind' : sets 'numpystr'
    floatmode : str, optional
        Controls the interpretation of the `precision` option for
        floating-point types. Can take the following values
        (default maxprec_equal):

        * 'fixed': Always print exactly `precision` fractional digits,
                even if this would print more or fewer digits than
                necessary to specify the value uniquely.
        * 'unique': Print the minimum number of fractional digits necessary
                to represent each value uniquely. Different elements may
                have a different number of digits. The value of the
                `precision` option is ignored.
        * 'maxprec': Print at most `precision` fractional digits, but if
                an element can be uniquely represented with fewer digits
                only print it with that many.
        * 'maxprec_equal': Print at most `precision` fractional digits,
                but if every element in the array can be uniquely
                represented with an equal number of fewer digits, use that
                many digits for all elements.
    legacy : string or `False`, optional
        If set to the string ``'1.13'`` enables 1.13 legacy printing mode. This
        approximates numpy 1.13 print output by including a space in the sign
        position of floats and different behavior for 0d arrays. This also
        enables 1.21 legacy printing mode (described below).

        If set to the string ``'1.21'`` enables 1.21 legacy printing mode. This
        approximates numpy 1.21 print output of complex structured dtypes
        by not inserting spaces after commas that separate fields and after
        colons.

        If set to ``'1.25'`` approximates printing of 1.25 which mainly means
        that numeric scalars are printed without their type information, e.g.
        as ``3.0`` rather than ``np.float64(3.0)``.

        If set to ``'2.1'``, shape information is not given when arrays are
        summarized (i.e., multiple elements replaced with ``...``).

        If set to `False`, disables legacy mode.

        Unrecognized strings will be ignored with a warning for forward
        compatibility.

        .. versionchanged:: 1.22.0
        .. versionchanged:: 2.2

    override_repr: callable, optional
        If set a passed function will be used for generating arrays' repr.
        Other options will be ignored.

    See Also
    --------
    get_printoptions, printoptions, array2string

    Notes
    -----
    `formatter` is always reset with a call to `set_printoptions`.

    Use `printoptions` as a context manager to set the values temporarily.

    Examples
    --------
    Floating point precision can be set:

    >>> import numpy as np
    >>> np.set_printoptions(precision=4)
    >>> np.array([1.123456789])
    [1.1235]

    Long arrays can be summarised:

    >>> np.set_printoptions(threshold=5)
    >>> np.arange(10)
    array([0, 1, 2, ..., 7, 8, 9], shape=(10,))

    Small results can be suppressed:

    >>> eps = np.finfo(float).eps
    >>> x = np.arange(4.)
    >>> x**2 - (x + eps)**2
    array([-4.9304e-32, -4.4409e-16,  0.0000e+00,  0.0000e+00])
    >>> np.set_printoptions(suppress=True)
    >>> x**2 - (x + eps)**2
    array([-0., -0.,  0.,  0.])

    A custom formatter can be used to display array elements as desired:

    >>> np.set_printoptions(formatter={'all':lambda x: 'int: '+str(-x)})
    >>> x = np.arange(3)
    >>> x
    array([int: 0, int: -1, int: -2])
    >>> np.set_printoptions()  # formatter gets reset
    >>> x
    array([0, 1, 2])

    To put back the default options, you can use:

    >>> np.set_printoptions(edgeitems=3, infstr='inf',
    ... linewidth=75, nanstr='nan', precision=8,
    ... suppress=False, threshold=1000, formatter=None)

    Also to temporarily override options, use `printoptions`
    as a context manager:

    >>> with np.printoptions(precision=2, suppress=True, threshold=5):
    ...     np.linspace(0, 10, 10)
    array([ 0.  ,  1.11,  2.22, ...,  7.78,  8.89, 10.  ], shape=(10,))

    """
    _set_printoptions(precision, threshold, edgeitems, linewidth, suppress,
                      nanstr, infstr, formatter, sign, floatmode,
                      legacy=legacy, override_repr=override_repr)


def _set_printoptions(precision=None, threshold=None, edgeitems=None,
                      linewidth=None, suppress=None, nanstr=None,
                      infstr=None, formatter=None, sign=None, floatmode=None,
                      *, legacy=None, override_repr=None):
    new_opt = _make_options_dict(precision, threshold, edgeitems, linewidth,
                                 suppress, nanstr, infstr, sign, formatter,
                                 floatmode, legacy)
    # formatter and override_repr are always reset
    new_opt['formatter'] = formatter
    new_opt['override_repr'] = override_repr

    updated_opt = format_options.get() | new_opt
    updated_opt.update(new_opt)

    if updated_opt['legacy'] == 113:
        updated_opt['sign'] = '-'

    return format_options.set(updated_opt)


@set_module('numpy')
def get_printoptions():
    """
    Return the current print options.

    Returns
    -------
    print_opts : dict
        Dictionary of current print options with keys

        - precision : int
        - threshold : int
        - edgeitems : int
        - linewidth : int
        - suppress : bool
        - nanstr : str
        - infstr : str
        - sign : str
        - formatter : dict of callables
        - floatmode : str
        - legacy : str or False

        For a full description of these options, see `set_printoptions`.

    See Also
    --------
    set_printoptions, printoptions

    Examples
    --------
    >>> import numpy as np

    >>> np.get_printoptions()
    {'edgeitems': 3, 'threshold': 1000, ..., 'override_repr': None}

    >>> np.get_printoptions()['linewidth']
    75
    >>> np.set_printoptions(linewidth=100)
    >>> np.get_printoptions()['linewidth']
    100

    """
    opts = format_options.get().copy()
    opts['legacy'] = {
        113: '1.13', 121: '1.21', 125: '1.25', sys.maxsize: False,
    }[opts['legacy']]
    return opts


def _get_legacy_print_mode():
    """Return the legacy print mode as an int."""
    return format_options.get()['legacy']


@set_module('numpy')
@contextlib.contextmanager
def printoptions(*args, **kwargs):
    """Context manager for setting print options.

    Set print options for the scope of the `with` block, and restore the old
    options at the end. See `set_printoptions` for the full description of
    available options.

    Examples
    --------
    >>> import numpy as np

    >>> from numpy.testing import assert_equal
    >>> with np.printoptions(precision=2):
    ...     np.array([2.0]) / 3
    array([0.67])

    The `as`-clause of the `with`-statement gives the current print options:

    >>> with np.printoptions(precision=2) as opts:
    ...      assert_equal(opts, np.get_printoptions())

    See Also
    --------
    set_printoptions, get_printoptions

    """
    token = _set_printoptions(*args, **kwargs)

    try:
        yield get_printoptions()
    finally:
        format_options.reset(token)


def _leading_trailing(a, edgeitems, index=()):
    """
    Keep only the N-D corners (leading and trailing edges) of an array.

    Should be passed a base-class ndarray, since it makes no guarantees about
    preserving subclasses.
    """
    axis = len(index)
    if axis == a.ndim:
        return a[index]

    if a.shape[axis] > 2*edgeitems:
        return concatenate((
            _leading_trailing(a, edgeitems, index + np.index_exp[:edgeitems]),
            _leading_trailing(a, edgeitems, index + np.index_exp[-edgeitems:])
        ), axis=axis)
    else:
        return _leading_trailing(a, edgeitems, index + np.index_exp[:])


def _object_format(o):
    """ Object arrays containing lists should be printed unambiguously """
    if type(o) is list:
        fmt = 'list({!r})'
    else:
        fmt = '{!r}'
    return fmt.format(o)

def repr_format(x):
    if isinstance(x, (np.str_, np.bytes_)):
        return repr(x.item())
    return repr(x)

def str_format(x):
    if isinstance(x, (np.str_, np.bytes_)):
        return str(x.item())
    return str(x)

def _get_formatdict(data, *, precision, floatmode, suppress, sign, legacy,
                    formatter, **kwargs):
    # note: extra arguments in kwargs are ignored

    # wrapped in lambdas to avoid taking a code path
    # with the wrong type of data
    formatdict = {
        'bool': lambda: BoolFormat(data),
        'int': lambda: IntegerFormat(data, sign),
        'float': lambda: FloatingFormat(
            data, precision, floatmode, suppress, sign, legacy=legacy),
        'longfloat': lambda: FloatingFormat(
            data, precision, floatmode, suppress, sign, legacy=legacy),
        'complexfloat': lambda: ComplexFloatingFormat(
            data, precision, floatmode, suppress, sign, legacy=legacy),
        'longcomplexfloat': lambda: ComplexFloatingFormat(
            data, precision, floatmode, suppress, sign, legacy=legacy),
        'datetime': lambda: DatetimeFormat(data, legacy=legacy),
        'timedelta': lambda: TimedeltaFormat(data),
        'object': lambda: _object_format,
        'void': lambda: str_format,
        'numpystr': lambda: repr_format}

    # we need to wrap values in `formatter` in a lambda, so that the interface
    # is the same as the above values.
    def indirect(x):
        return lambda: x

    if formatter is not None:
        fkeys = [k for k in formatter.keys() if formatter[k] is not None]
        if 'all' in fkeys:
            for key in formatdict.keys():
                formatdict[key] = indirect(formatter['all'])
        if 'int_kind' in fkeys:
            for key in ['int']:
                formatdict[key] = indirect(formatter['int_kind'])
        if 'float_kind' in fkeys:
            for key in ['float', 'longfloat']:
                formatdict[key] = indirect(formatter['float_kind'])
        if 'complex_kind' in fkeys:
            for key in ['complexfloat', 'longcomplexfloat']:
                formatdict[key] = indirect(formatter['complex_kind'])
        if 'str_kind' in fkeys:
            formatdict['numpystr'] = indirect(formatter['str_kind'])
        for key in formatdict.keys():
            if key in fkeys:
                formatdict[key] = indirect(formatter[key])

    return formatdict

def _get_format_function(data, **options):
    """
    find the right formatting function for the dtype_
    """
    dtype_ = data.dtype
    dtypeobj = dtype_.type
    formatdict = _get_formatdict(data, **options)
    if dtypeobj is None:
        return formatdict["numpystr"]()
    elif issubclass(dtypeobj, _nt.bool):
        return formatdict['bool']()
    elif issubclass(dtypeobj, _nt.integer):
        if issubclass(dtypeobj, _nt.timedelta64):
            return formatdict['timedelta']()
        else:
            return formatdict['int']()
    elif issubclass(dtypeobj, _nt.floating):
        if issubclass(dtypeobj, _nt.longdouble):
            return formatdict['longfloat']()
        else:
            return formatdict['float']()
    elif issubclass(dtypeobj, _nt.complexfloating):
        if issubclass(dtypeobj, _nt.clongdouble):
            return formatdict['longcomplexfloat']()
        else:
            return formatdict['complexfloat']()
    elif issubclass(dtypeobj, (_nt.str_, _nt.bytes_)):
        return formatdict['numpystr']()
    elif issubclass(dtypeobj, _nt.datetime64):
        return formatdict['datetime']()
    elif issubclass(dtypeobj, _nt.object_):
        return formatdict['object']()
    elif issubclass(dtypeobj, _nt.void):
        if dtype_.names is not None:
            return StructuredVoidFormat.from_data(data, **options)
        else:
            return formatdict['void']()
    else:
        return formatdict['numpystr']()


def _recursive_guard(fillvalue='...'):
    """
    Like the python 3.2 reprlib.recursive_repr, but forwards *args and **kwargs

    Decorates a function such that if it calls itself with the same first
    argument, it returns `fillvalue` instead of recursing.

    Largely copied from reprlib.recursive_repr
    """

    def decorating_function(f):
        repr_running = set()

        @functools.wraps(f)
        def wrapper(self, *args, **kwargs):
            key = id(self), get_ident()
            if key in repr_running:
                return fillvalue
            repr_running.add(key)
            try:
                return f(self, *args, **kwargs)
            finally:
                repr_running.discard(key)

        return wrapper

    return decorating_function


# gracefully handle recursive calls, when object arrays contain themselves
@_recursive_guard()
def _array2string(a, options, separator=' ', prefix=""):
    # The formatter __init__s in _get_format_function cannot deal with
    # subclasses yet, and we also need to avoid recursion issues in
    # _formatArray with subclasses which return 0d arrays in place of scalars
    data = asarray(a)
    if a.shape == ():
        a = data

    if a.size > options['threshold']:
        summary_insert = "..."
        data = _leading_trailing(data, options['edgeitems'])
    else:
        summary_insert = ""

    # find the right formatting function for the array
    format_function = _get_format_function(data, **options)

    # skip over "["
    next_line_prefix = " "
    # skip over array(
    next_line_prefix += " "*len(prefix)

    lst = _formatArray(a, format_function, options['linewidth'],
                       next_line_prefix, separator, options['edgeitems'],
                       summary_insert, options['legacy'])
    return lst


def _array2string_dispatcher(
        a, max_line_width=None, precision=None,
        suppress_small=None, separator=None, prefix=None,
        style=None, formatter=None, threshold=None,
        edgeitems=None, sign=None, floatmode=None, suffix=None,
        *, legacy=None):
    return (a,)


@array_function_dispatch(_array2string_dispatcher, module='numpy')
def array2string(a, max_line_width=None, precision=None,
                 suppress_small=None, separator=' ', prefix="",
                 style=np._NoValue, formatter=None, threshold=None,
                 edgeitems=None, sign=None, floatmode=None, suffix="",
                 *, legacy=None):
    """
    Return a string representation of an array.

    Parameters
    ----------
    a : ndarray
        Input array.
    max_line_width : int, optional
        Inserts newlines if text is longer than `max_line_width`.
        Defaults to ``numpy.get_printoptions()['linewidth']``.
    precision : int or None, optional
        Floating point precision.
        Defaults to ``numpy.get_printoptions()['precision']``.
    suppress_small : bool, optional
        Represent numbers "very close" to zero as zero; default is False.
        Very close is defined by precision: if the precision is 8, e.g.,
        numbers smaller (in absolute value) than 5e-9 are represented as
        zero.
        Defaults to ``numpy.get_printoptions()['suppress']``.
    separator : str, optional
        Inserted between elements.
    prefix : str, optional
    suffix : str, optional
        The length of the prefix and suffix strings are used to respectively
        align and wrap the output. An array is typically printed as::

          prefix + array2string(a) + suffix

        The output is left-padded by the length of the prefix string, and
        wrapping is forced at the column ``max_line_width - len(suffix)``.
        It should be noted that the content of prefix and suffix strings are
        not included in the output.
    style : _NoValue, optional
        Has no effect, do not use.

        .. deprecated:: 1.14.0
    formatter : dict of callables, optional
        If not None, the keys should indicate the type(s) that the respective
        formatting function applies to.  Callables should return a string.
        Types that are not specified (by their corresponding keys) are handled
        by the default formatters.  Individual types for which a formatter
        can be set are:

        - 'bool'
        - 'int'
        - 'timedelta' : a `numpy.timedelta64`
        - 'datetime' : a `numpy.datetime64`
        - 'float'
        - 'longfloat' : 128-bit floats
        - 'complexfloat'
        - 'longcomplexfloat' : composed of two 128-bit floats
        - 'void' : type `numpy.void`
        - 'numpystr' : types `numpy.bytes_` and `numpy.str_`

        Other keys that can be used to set a group of types at once are:

        - 'all' : sets all types
        - 'int_kind' : sets 'int'
        - 'float_kind' : sets 'float' and 'longfloat'
        - 'complex_kind' : sets 'complexfloat' and 'longcomplexfloat'
        - 'str_kind' : sets 'numpystr'
    threshold : int, optional
        Total number of array elements which trigger summarization
        rather than full repr.
        Defaults to ``numpy.get_printoptions()['threshold']``.
    edgeitems : int, optional
        Number of array items in summary at beginning and end of
        each dimension.
        Defaults to ``numpy.get_printoptions()['edgeitems']``.
    sign : string, either '-', '+', or ' ', optional
        Controls printing of the sign of floating-point types. If '+', always
        print the sign of positive values. If ' ', always prints a space
        (whitespace character) in the sign position of positive values.  If
        '-', omit the sign character of positive values.
        Defaults to ``numpy.get_printoptions()['sign']``.

        .. versionchanged:: 2.0
             The sign parameter can now be an integer type, previously
             types were floating-point types.

    floatmode : str, optional
        Controls the interpretation of the `precision` option for
        floating-point types.
        Defaults to ``numpy.get_printoptions()['floatmode']``.
        Can take the following values:

        - 'fixed': Always print exactly `precision` fractional digits,
          even if this would print more or fewer digits than
          necessary to specify the value uniquely.
        - 'unique': Print the minimum number of fractional digits necessary
          to represent each value uniquely. Different elements may
          have a different number of digits.  The value of the
          `precision` option is ignored.
        - 'maxprec': Print at most `precision` fractional digits, but if
          an element can be uniquely represented with fewer digits
          only print it with that many.
        - 'maxprec_equal': Print at most `precision` fractional digits,
          but if every element in the array can be uniquely
          represented with an equal number of fewer digits, use that
          many digits for all elements.
    legacy : string or `False`, optional
        If set to the string ``'1.13'`` enables 1.13 legacy printing mode. This
        approximates numpy 1.13 print output by including a space in the sign
        position of floats and different behavior for 0d arrays. If set to
        `False`, disables legacy mode. Unrecognized strings will be ignored
        with a warning for forward compatibility.

    Returns
    -------
    array_str : str
        String representation of the array.

    Raises
    ------
    TypeError
        if a callable in `formatter` does not return a string.

    See Also
    --------
    array_str, array_repr, set_printoptions, get_printoptions

    Notes
    -----
    If a formatter is specified for a certain type, the `precision` keyword is
    ignored for that type.

    This is a very flexible function; `array_repr` and `array_str` are using
    `array2string` internally so keywords with the same name should work
    identically in all three functions.

    Examples
    --------
    >>> import numpy as np
    >>> x = np.array([1e-16,1,2,3])
    >>> np.array2string(x, precision=2, separator=',',
    ...                       suppress_small=True)
    '[0.,1.,2.,3.]'

    >>> x  = np.arange(3.)
    >>> np.array2string(x, formatter={'float_kind':lambda x: "%.2f" % x})
    '[0.00 1.00 2.00]'

    >>> x  = np.arange(3)
    >>> np.array2string(x, formatter={'int':lambda x: hex(x)})
    '[0x0 0x1 0x2]'

    """

    overrides = _make_options_dict(precision, threshold, edgeitems,
                                   max_line_width, suppress_small, None, None,
                                   sign, formatter, floatmode, legacy)
    options = format_options.get().copy()
    options.update(overrides)

    if options['legacy'] <= 113:
        if style is np._NoValue:
            style = repr

        if a.shape == () and a.dtype.names is None:
            return style(a.item())
    elif style is not np._NoValue:
        # Deprecation 11-9-2017  v1.14
        warnings.warn("'style' argument is deprecated and no longer functional"
                      " except in 1.13 'legacy' mode",
                      DeprecationWarning, stacklevel=2)

    if options['legacy'] > 113:
        options['linewidth'] -= len(suffix)

    # treat as a null array if any of shape elements == 0
    if a.size == 0:
        return "[]"

    return _array2string(a, options, separator, prefix)


def _extendLine(s, line, word, line_width, next_line_prefix, legacy):
    needs_wrap = len(line) + len(word) > line_width
    if legacy > 113:
        # don't wrap lines if it won't help
        if len(line) <= len(next_line_prefix):
            needs_wrap = False

    if needs_wrap:
        s += line.rstrip() + "\n"
        line = next_line_prefix
    line += word
    return s, line


def _extendLine_pretty(s, line, word, line_width, next_line_prefix, legacy):
    """
    Extends line with nicely formatted (possibly multi-line) string ``word``.
    """
    words = word.splitlines()
    if len(words) == 1 or legacy <= 113:
        return _extendLine(s, line, word, line_width, next_line_prefix, legacy)

    max_word_length = max(len(word) for word in words)
    if (len(line) + max_word_length > line_width and
            len(line) > len(next_line_prefix)):
        s += line.rstrip() + '\n'
        line = next_line_prefix + words[0]
        indent = next_line_prefix
    else:
        indent = len(line)*' '
        line += words[0]

    for word in words[1::]:
        s += line.rstrip() + '\n'
        line = indent + word

    suffix_length = max_word_length - len(words[-1])
    line += suffix_length*' '

    return s, line

def _formatArray(a, format_function, line_width, next_line_prefix,
                 separator, edge_items, summary_insert, legacy):
    """formatArray is designed for two modes of operation:

    1. Full output

    2. Summarized output

    """
    def recurser(index, hanging_indent, curr_width):
        """
        By using this local function, we don't need to recurse with all the
        arguments. Since this function is not created recursively, the cost is
        not significant
        """
        axis = len(index)
        axes_left = a.ndim - axis

        if axes_left == 0:
            return format_function(a[index])

        # when recursing, add a space to align with the [ added, and reduce the
        # length of the line by 1
        next_hanging_indent = hanging_indent + ' '
        if legacy <= 113:
            next_width = curr_width
        else:
            next_width = curr_width - len(']')

        a_len = a.shape[axis]
        show_summary = summary_insert and 2*edge_items < a_len
        if show_summary:
            leading_items = edge_items
            trailing_items = edge_items
        else:
            leading_items = 0
            trailing_items = a_len

        # stringify the array with the hanging indent on the first line too
        s = ''

        # last axis (rows) - wrap elements if they would not fit on one line
        if axes_left == 1:
            # the length up until the beginning of the separator / bracket
            if legacy <= 113:
                elem_width = curr_width - len(separator.rstrip())
            else:
                elem_width = curr_width - max(
                    len(separator.rstrip()), len(']')
                )

            line = hanging_indent
            for i in range(leading_items):
                word = recurser(index + (i,), next_hanging_indent, next_width)
                s, line = _extendLine_pretty(
                    s, line, word, elem_width, hanging_indent, legacy)
                line += separator

            if show_summary:
                s, line = _extendLine(
                    s, line, summary_insert, elem_width, hanging_indent, legacy
                )
                if legacy <= 113:
                    line += ", "
                else:
                    line += separator

            for i in range(trailing_items, 1, -1):
                word = recurser(index + (-i,), next_hanging_indent, next_width)
                s, line = _extendLine_pretty(
                    s, line, word, elem_width, hanging_indent, legacy)
                line += separator

            if legacy <= 113:
                # width of the separator is not considered on 1.13
                elem_width = curr_width
            word = recurser(index + (-1,), next_hanging_indent, next_width)
            s, line = _extendLine_pretty(
                s, line, word, elem_width, hanging_indent, legacy)

            s += line

        # other axes - insert newlines between rows
        else:
            s = ''
            line_sep = separator.rstrip() + '\n'*(axes_left - 1)

            for i in range(leading_items):
                nested = recurser(
                    index + (i,), next_hanging_indent, next_width
                )
                s += hanging_indent + nested + line_sep

            if show_summary:
                if legacy <= 113:
                    # trailing space, fixed nbr of newlines,
                    # and fixed separator
                    s += hanging_indent + summary_insert + ", \n"
                else:
                    s += hanging_indent + summary_insert + line_sep

            for i in range(trailing_items, 1, -1):
                nested = recurser(index + (-i,), next_hanging_indent,
                                  next_width)
                s += hanging_indent + nested + line_sep

            nested = recurser(index + (-1,), next_hanging_indent, next_width)
            s += hanging_indent + nested

        # remove the hanging indent, and wrap in []
        s = '[' + s[len(hanging_indent):] + ']'
        return s

    try:
        # invoke the recursive part with an initial index and prefix
        return recurser(index=(),
                        hanging_indent=next_line_prefix,
                        curr_width=line_width)
    finally:
        # recursive closures have a cyclic reference to themselves, which
        # requires gc to collect (gh-10620). To avoid this problem, for
        # performance and PyPy friendliness, we break the cycle:
        recurser = None

def _none_or_positive_arg(x, name):
    if x is None:
        return -1
    if x < 0:
        raise ValueError("{} must be >= 0".format(name))
    return x

class FloatingFormat:
    """ Formatter for subtypes of np.floating """
    def __init__(self, data, precision, floatmode, suppress_small, sign=False,
                 *, legacy=None):
        # for backcompatibility, accept bools
        if isinstance(sign, bool):
            sign = '+' if sign else '-'

        self._legacy = legacy
        if self._legacy <= 113:
            # when not 0d, legacy does not support '-'
            if data.shape != () and sign == '-':
                sign = ' '

        self.floatmode = floatmode
        if floatmode == 'unique':
            self.precision = None
        else:
            self.precision = precision

        self.precision = _none_or_positive_arg(self.precision, 'precision')

        self.suppress_small = suppress_small
        self.sign = sign
        self.exp_format = False
        self.large_exponent = False
        self.fillFormat(data)

    def fillFormat(self, data):
        # only the finite values are used to compute the number of digits
        finite_vals = data[isfinite(data)]

        # choose exponential mode based on the non-zero finite values:
        abs_non_zero = absolute(finite_vals[finite_vals != 0])
        if len(abs_non_zero) != 0:
            max_val = np.max(abs_non_zero)
            min_val = np.min(abs_non_zero)
            with errstate(over='ignore'):  # division can overflow
                if max_val >= 1.e8 or (not self.suppress_small and
                        (min_val < 0.0001 or max_val/min_val > 1000.)):
                    self.exp_format = True

        # do a first pass of printing all the numbers, to determine sizes
        if len(finite_vals) == 0:
            self.pad_left = 0
            self.pad_right = 0
            self.trim = '.'
            self.exp_size = -1
            self.unique = True
            self.min_digits = None
        elif self.exp_format:
            trim, unique = '.', True
            if self.floatmode == 'fixed' or self._legacy <= 113:
                trim, unique = 'k', False
            strs = (dragon4_scientific(x, precision=self.precision,
                               unique=unique, trim=trim, sign=self.sign == '+')
                    for x in finite_vals)
            frac_strs, _, exp_strs = zip(*(s.partition('e') for s in strs))
            int_part, frac_part = zip(*(s.split('.') for s in frac_strs))
            self.exp_size = max(len(s) for s in exp_strs) - 1

            self.trim = 'k'
            self.precision = max(len(s) for s in frac_part)
            self.min_digits = self.precision
            self.unique = unique

            # for back-compat with np 1.13, use 2 spaces & sign and full prec
            if self._legacy <= 113:
                self.pad_left = 3
            else:
                # this should be only 1 or 2. Can be calculated from sign.
                self.pad_left = max(len(s) for s in int_part)
            # pad_right is only needed for nan length calculation
            self.pad_right = self.exp_size + 2 + self.precision
        else:
            trim, unique = '.', True
            if self.floatmode == 'fixed':
                trim, unique = 'k', False
            strs = (dragon4_positional(x, precision=self.precision,
                                       fractional=True,
                                       unique=unique, trim=trim,
                                       sign=self.sign == '+')
                    for x in finite_vals)
            int_part, frac_part = zip(*(s.split('.') for s in strs))
            if self._legacy <= 113:
                self.pad_left = 1 + max(len(s.lstrip('-+')) for s in int_part)
            else:
                self.pad_left = max(len(s) for s in int_part)
            self.pad_right = max(len(s) for s in frac_part)
            self.exp_size = -1
            self.unique = unique

            if self.floatmode in ['fixed', 'maxprec_equal']:
                self.precision = self.min_digits = self.pad_right
                self.trim = 'k'
            else:
                self.trim = '.'
                self.min_digits = 0

        if self._legacy > 113:
            # account for sign = ' ' by adding one to pad_left
            if self.sign == ' ' and not any(np.signbit(finite_vals)):
                self.pad_left += 1

        # if there are non-finite values, may need to increase pad_left
        if data.size != finite_vals.size:
            neginf = self.sign != '-' or any(data[isinf(data)] < 0)
            offset = self.pad_right + 1  # +1 for decimal pt
            current_options = format_options.get()
            self.pad_left = max(
                self.pad_left, len(current_options['nanstr']) - offset,
                len(current_options['infstr']) + neginf - offset
            )

    def __call__(self, x):
        if not np.isfinite(x):
            with errstate(invalid='ignore'):
                current_options = format_options.get()
                if np.isnan(x):
                    sign = '+' if self.sign == '+' else ''
                    ret = sign + current_options['nanstr']
                else:  # isinf
                    sign = '-' if x < 0 else '+' if self.sign == '+' else ''
                    ret = sign + current_options['infstr']
                return ' '*(
                    self.pad_left + self.pad_right + 1 - len(ret)
                ) + ret

        if self.exp_format:
            return dragon4_scientific(x,
                                      precision=self.precision,
                                      min_digits=self.min_digits,
                                      unique=self.unique,
                                      trim=self.trim,
                                      sign=self.sign == '+',
                                      pad_left=self.pad_left,
                                      exp_digits=self.exp_size)
        else:
            return dragon4_positional(x,
                                      precision=self.precision,
                                      min_digits=self.min_digits,
                                      unique=self.unique,
                                      fractional=True,
                                      trim=self.trim,
                                      sign=self.sign == '+',
                                      pad_left=self.pad_left,
                                      pad_right=self.pad_right)


@set_module('numpy')
def format_float_scientific(x, precision=None, unique=True, trim='k',
                            sign=False, pad_left=None, exp_digits=None,
                            min_digits=None):
    """
    Format a floating-point scalar as a decimal string in scientific notation.

    Provides control over rounding, trimming and padding. Uses and assumes
    IEEE unbiased rounding. Uses the "Dragon4" algorithm.

    Parameters
    ----------
    x : python float or numpy floating scalar
        Value to format.
    precision : non-negative integer or None, optional
        Maximum number of digits to print. May be None if `unique` is
        `True`, but must be an integer if unique is `False`.
    unique : boolean, optional
        If `True`, use a digit-generation strategy which gives the shortest
        representation which uniquely identifies the floating-point number from
        other values of the same type, by judicious rounding. If `precision`
        is given fewer digits than necessary can be printed. If `min_digits`
        is given more can be printed, in which cases the last digit is rounded
        with unbiased rounding.
        If `False`, digits are generated as if printing an infinite-precision
        value and stopping after `precision` digits, rounding the remaining
        value with unbiased rounding
    trim : one of 'k', '.', '0', '-', optional
        Controls post-processing trimming of trailing digits, as follows:

        * 'k' : keep trailing zeros, keep decimal point (no trimming)
        * '.' : trim all trailing zeros, leave decimal point
        * '0' : trim all but the zero before the decimal point. Insert the
          zero if it is missing.
        * '-' : trim trailing zeros and any trailing decimal point
    sign : boolean, optional
        Whether to show the sign for positive values.
    pad_left : non-negative integer, optional
        Pad the left side of the string with whitespace until at least that
        many characters are to the left of the decimal point.
    exp_digits : non-negative integer, optional
        Pad the exponent with zeros until it contains at least this
        many digits. If omitted, the exponent will be at least 2 digits.
    min_digits : non-negative integer or None, optional
        Minimum number of digits to print. This only has an effect for
        `unique=True`. In that case more digits than necessary to uniquely
        identify the value may be printed and rounded unbiased.

        .. versionadded:: 1.21.0

    Returns
    -------
    rep : string
        The string representation of the floating point value

    See Also
    --------
    format_float_positional

    Examples
    --------
    >>> import numpy as np
    >>> np.format_float_scientific(np.float32(np.pi))
    '3.1415927e+00'
    >>> s = np.float32(1.23e24)
    >>> np.format_float_scientific(s, unique=False, precision=15)
    '1.230000071797338e+24'
    >>> np.format_float_scientific(s, exp_digits=4)
    '1.23e+0024'
    """
    precision = _none_or_positive_arg(precision, 'precision')
    pad_left = _none_or_positive_arg(pad_left, 'pad_left')
    exp_digits = _none_or_positive_arg(exp_digits, 'exp_digits')
    min_digits = _none_or_positive_arg(min_digits, 'min_digits')
    if min_digits > 0 and precision > 0 and min_digits > precision:
        raise ValueError("min_digits must be less than or equal to precision")
    return dragon4_scientific(x, precision=precision, unique=unique,
                              trim=trim, sign=sign, pad_left=pad_left,
                              exp_digits=exp_digits, min_digits=min_digits)


@set_module('numpy')
def format_float_positional(x, precision=None, unique=True,
                            fractional=True, trim='k', sign=False,
                            pad_left=None, pad_right=None, min_digits=None):
    """
    Format a floating-point scalar as a decimal string in positional notation.

    Provides control over rounding, trimming and padding. Uses and assumes
    IEEE unbiased rounding. Uses the "Dragon4" algorithm.

    Parameters
    ----------
    x : python float or numpy floating scalar
        Value to format.
    precision : non-negative integer or None, optional
        Maximum number of digits to print. May be None if `unique` is
        `True`, but must be an integer if unique is `False`.
    unique : boolean, optional
        If `True`, use a digit-generation strategy which gives the shortest
        representation which uniquely identifies the floating-point number from
        other values of the same type, by judicious rounding. If `precision`
        is given fewer digits than necessary can be printed, or if `min_digits`
        is given more can be printed, in which cases the last digit is rounded
        with unbiased rounding.
        If `False`, digits are generated as if printing an infinite-precision
        value and stopping after `precision` digits, rounding the remaining
        value with unbiased rounding
    fractional : boolean, optional
        If `True`, the cutoffs of `precision` and `min_digits` refer to the
        total number of digits after the decimal point, including leading
        zeros.
        If `False`, `precision` and `min_digits` refer to the total number of
        significant digits, before or after the decimal point, ignoring leading
        zeros.
    trim : one of 'k', '.', '0', '-', optional
        Controls post-processing trimming of trailing digits, as follows:

        * 'k' : keep trailing zeros, keep decimal point (no trimming)
        * '.' : trim all trailing zeros, leave decimal point
        * '0' : trim all but the zero before the decimal point. Insert the
          zero if it is missing.
        * '-' : trim trailing zeros and any trailing decimal point
    sign : boolean, optional
        Whether to show the sign for positive values.
    pad_left : non-negative integer, optional
        Pad the left side of the string with whitespace until at least that
        many characters are to the left of the decimal point.
    pad_right : non-negative integer, optional
        Pad the right side of the string with whitespace until at least that
        many characters are to the right of the decimal point.
    min_digits : non-negative integer or None, optional
        Minimum number of digits to print. Only has an effect if `unique=True`
        in which case additional digits past those necessary to uniquely
        identify the value may be printed, rounding the last additional digit.

        .. versionadded:: 1.21.0

    Returns
    -------
    rep : string
        The string representation of the floating point value

    See Also
    --------
    format_float_scientific

    Examples
    --------
    >>> import numpy as np
    >>> np.format_float_positional(np.float32(np.pi))
    '3.1415927'
    >>> np.format_float_positional(np.float16(np.pi))
    '3.14'
    >>> np.format_float_positional(np.float16(0.3))
    '0.3'
    >>> np.format_float_positional(np.float16(0.3), unique=False, precision=10)
    '0.3000488281'
    """
    precision = _none_or_positive_arg(precision, 'precision')
    pad_left = _none_or_positive_arg(pad_left, 'pad_left')
    pad_right = _none_or_positive_arg(pad_right, 'pad_right')
    min_digits = _none_or_positive_arg(min_digits, 'min_digits')
    if not fractional and precision == 0:
        raise ValueError("precision must be greater than 0 if "
                         "fractional=False")
    if min_digits > 0 and precision > 0 and min_digits > precision:
        raise ValueError("min_digits must be less than or equal to precision")
    return dragon4_positional(x, precision=precision, unique=unique,
                              fractional=fractional, trim=trim,
                              sign=sign, pad_left=pad_left,
                              pad_right=pad_right, min_digits=min_digits)

class IntegerFormat:
    def __init__(self, data, sign='-'):
        if data.size > 0:
            data_max = np.max(data)
            data_min = np.min(data)
            data_max_str_len = len(str(data_max))
            if sign == ' ' and data_min < 0:
                sign = '-'
            if data_max >= 0 and sign in "+ ":
                data_max_str_len += 1
            max_str_len = max(data_max_str_len,
                              len(str(data_min)))
        else:
            max_str_len = 0
        self.format = f'{{:{sign}{max_str_len}d}}'

    def __call__(self, x):
        return self.format.format(x)

class BoolFormat:
    def __init__(self, data, **kwargs):
        # add an extra space so " True" and "False" have the same length and
        # array elements align nicely when printed, except in 0d arrays
        self.truestr = ' True' if data.shape != () else 'True'

    def __call__(self, x):
        return self.truestr if x else "False"


class ComplexFloatingFormat:
    """ Formatter for subtypes of np.complexfloating """
    def __init__(self, x, precision, floatmode, suppress_small,
                 sign=False, *, legacy=None):
        # for backcompatibility, accept bools
        if isinstance(sign, bool):
            sign = '+' if sign else '-'

        floatmode_real = floatmode_imag = floatmode
        if legacy <= 113:
            floatmode_real = 'maxprec_equal'
            floatmode_imag = 'maxprec'

        self.real_format = FloatingFormat(
            x.real, precision, floatmode_real, suppress_small,
            sign=sign, legacy=legacy
        )
        self.imag_format = FloatingFormat(
            x.imag, precision, floatmode_imag, suppress_small,
            sign='+', legacy=legacy
        )

    def __call__(self, x):
        r = self.real_format(x.real)
        i = self.imag_format(x.imag)

        # add the 'j' before the terminal whitespace in i
        sp = len(i.rstrip())
        i = i[:sp] + 'j' + i[sp:]

        return r + i


class _TimelikeFormat:
    def __init__(self, data):
        non_nat = data[~isnat(data)]
        if len(non_nat) > 0:
            # Max str length of non-NaT elements
            max_str_len = max(len(self._format_non_nat(np.max(non_nat))),
                              len(self._format_non_nat(np.min(non_nat))))
        else:
            max_str_len = 0
        if len(non_nat) < data.size:
            # data contains a NaT
            max_str_len = max(max_str_len, 5)
        self._format = '%{}s'.format(max_str_len)
        self._nat = "'NaT'".rjust(max_str_len)

    def _format_non_nat(self, x):
        # override in subclass
        raise NotImplementedError

    def __call__(self, x):
        if isnat(x):
            return self._nat
        else:
            return self._format % self._format_non_nat(x)


class DatetimeFormat(_TimelikeFormat):
    def __init__(self, x, unit=None, timezone=None, casting='same_kind',
                 legacy=False):
        # Get the unit from the dtype
        if unit is None:
            if x.dtype.kind == 'M':
                unit = datetime_data(x.dtype)[0]
            else:
                unit = 's'

        if timezone is None:
            timezone = 'naive'
        self.timezone = timezone
        self.unit = unit
        self.casting = casting
        self.legacy = legacy

        # must be called after the above are configured
        super().__init__(x)

    def __call__(self, x):
        if self.legacy <= 113:
            return self._format_non_nat(x)
        return super().__call__(x)

    def _format_non_nat(self, x):
        return "'%s'" % datetime_as_string(x,
                                    unit=self.unit,
                                    timezone=self.timezone,
                                    casting=self.casting)


class TimedeltaFormat(_TimelikeFormat):
    def _format_non_nat(self, x):
        return str(x.astype('i8'))


class SubArrayFormat:
    def __init__(self, format_function, **options):
        self.format_function = format_function
        self.threshold = options['threshold']
        self.edge_items = options['edgeitems']

    def __call__(self, a):
        self.summary_insert = "..." if a.size > self.threshold else ""
        return self.format_array(a)

    def format_array(self, a):
        if np.ndim(a) == 0:
            return self.format_function(a)

        if self.summary_insert and a.shape[0] > 2*self.edge_items:
            formatted = (
                [self.format_array(a_) for a_ in a[:self.edge_items]]
                + [self.summary_insert]
                + [self.format_array(a_) for a_ in a[-self.edge_items:]]
            )
        else:
            formatted = [self.format_array(a_) for a_ in a]

        return "[" + ", ".join(formatted) + "]"


class StructuredVoidFormat:
    """
    Formatter for structured np.void objects.

    This does not work on structured alias types like
    np.dtype(('i4', 'i2,i2')), as alias scalars lose their field information,
    and the implementation relies upon np.void.__getitem__.
    """
    def __init__(self, format_functions):
        self.format_functions = format_functions

    @classmethod
    def from_data(cls, data, **options):
        """
        This is a second way to initialize StructuredVoidFormat,
        using the raw data as input. Added to avoid changing
        the signature of __init__.
        """
        format_functions = []
        for field_name in data.dtype.names:
            format_function = _get_format_function(data[field_name], **options)
            if data.dtype[field_name].shape != ():
                format_function = SubArrayFormat(format_function, **options)
            format_functions.append(format_function)
        return cls(format_functions)

    def __call__(self, x):
        str_fields = [
            format_function(field)
            for field, format_function in zip(x, self.format_functions)
        ]
        if len(str_fields) == 1:
            return "({},)".format(str_fields[0])
        else:
            return "({})".format(", ".join(str_fields))


def _void_scalar_to_string(x, is_repr=True):
    """
    Implements the repr for structured-void scalars. It is called from the
    scalartypes.c.src code, and is placed here because it uses the elementwise
    formatters defined above.
    """
    options = format_options.get().copy()

    if options["legacy"] <= 125:
        return StructuredVoidFormat.from_data(array(x), **options)(x)

    if options.get('formatter') is None:
        options['formatter'] = {}
    options['formatter'].setdefault('float_kind', str)
    val_repr = StructuredVoidFormat.from_data(array(x), **options)(x)
    if not is_repr:
        return val_repr
    cls = type(x)
    cls_fqn = cls.__module__.replace("numpy", "np") + "." + cls.__name__
    void_dtype = np.dtype((np.void, x.dtype))
    return f"{cls_fqn}({val_repr}, dtype={void_dtype!s})"


_typelessdata = [int_, float64, complex128, _nt.bool]


def dtype_is_implied(dtype):
    """
    Determine if the given dtype is implied by the representation
    of its values.

    Parameters
    ----------
    dtype : dtype
        Data type

    Returns
    -------
    implied : bool
        True if the dtype is implied by the representation of its values.

    Examples
    --------
    >>> import numpy as np
    >>> np._core.arrayprint.dtype_is_implied(int)
    True
    >>> np.array([1, 2, 3], int)
    array([1, 2, 3])
    >>> np._core.arrayprint.dtype_is_implied(np.int8)
    False
    >>> np.array([1, 2, 3], np.int8)
    array([1, 2, 3], dtype=int8)
    """
    dtype = np.dtype(dtype)
    if format_options.get()['legacy'] <= 113 and dtype.type == np.bool:
        return False

    # not just void types can be structured, and names are not part of the repr
    if dtype.names is not None:
        return False

    # should care about endianness *unless size is 1* (e.g., int8, bool)
    if not dtype.isnative:
        return False

    return dtype.type in _typelessdata


def dtype_short_repr(dtype):
    """
    Convert a dtype to a short form which evaluates to the same dtype.

    The intent is roughly that the following holds

    >>> from numpy import *
    >>> dt = np.int64([1, 2]).dtype
    >>> assert eval(dtype_short_repr(dt)) == dt
    """
    if type(dtype).__repr__ != np.dtype.__repr__:
        # TODO: Custom repr for user DTypes, logic should likely move.
        return repr(dtype)
    if dtype.names is not None:
        # structured dtypes give a list or tuple repr
        return str(dtype)
    elif issubclass(dtype.type, flexible):
        # handle these separately so they don't give garbage like str256
        return "'%s'" % str(dtype)

    typename = dtype.name
    if not dtype.isnative:
        # deal with cases like dtype('<u2') that are identical to an
        # established dtype (in this case uint16)
        # except that they have a different endianness.
        return "'%s'" % str(dtype)
    # quote typenames which can't be represented as python variable names
    if typename and not (typename[0].isalpha() and typename.isalnum()):
        typename = repr(typename)
    return typename


def _array_repr_implementation(
        arr, max_line_width=None, precision=None, suppress_small=None,
        array2string=array2string):
    """Internal version of array_repr() that allows overriding array2string."""
    current_options = format_options.get()
    override_repr = current_options["override_repr"]
    if override_repr is not None:
        return override_repr(arr)

    if max_line_width is None:
        max_line_width = current_options['linewidth']

    if type(arr) is not ndarray:
        class_name = type(arr).__name__
    else:
        class_name = "array"

    prefix = class_name + "("
    if (current_options['legacy'] <= 113 and
            arr.shape == () and not arr.dtype.names):
        lst = repr(arr.item())
    else:
        lst = array2string(arr, max_line_width, precision, suppress_small,
                           ', ', prefix, suffix=")")

    # Add dtype and shape information if these cannot be inferred from
    # the array string.
    extras = []
    if (arr.size == 0 and arr.shape != (0,)
            or current_options['legacy'] > 210
            and arr.size > current_options['threshold']):
        extras.append(f"shape={arr.shape}")
    if not dtype_is_implied(arr.dtype) or arr.size == 0:
        extras.append(f"dtype={dtype_short_repr(arr.dtype)}")

    if not extras:
        return prefix + lst + ")"

    arr_str = prefix + lst + ","
    extra_str = ", ".join(extras) + ")"
    # compute whether we should put extras on a new line: Do so if adding the
    # extras would extend the last line past max_line_width.
    # Note: This line gives the correct result even when rfind returns -1.
    last_line_len = len(arr_str) - (arr_str.rfind('\n') + 1)
    spacer = " "
    if current_options['legacy'] <= 113:
        if issubclass(arr.dtype.type, flexible):
            spacer = '\n' + ' '*len(prefix)
    elif last_line_len + len(extra_str) + 1 > max_line_width:
        spacer = '\n' + ' '*len(prefix)

    return arr_str + spacer + extra_str


def _array_repr_dispatcher(
        arr, max_line_width=None, precision=None, suppress_small=None):
    return (arr,)


@array_function_dispatch(_array_repr_dispatcher, module='numpy')
def array_repr(arr, max_line_width=None, precision=None, suppress_small=None):
    """
    Return the string representation of an array.

    Parameters
    ----------
    arr : ndarray
        Input array.
    max_line_width : int, optional
        Inserts newlines if text is longer than `max_line_width`.
        Defaults to ``numpy.get_printoptions()['linewidth']``.
    precision : int, optional
        Floating point precision.
        Defaults to ``numpy.get_printoptions()['precision']``.
    suppress_small : bool, optional
        Represent numbers "very close" to zero as zero; default is False.
        Very close is defined by precision: if the precision is 8, e.g.,
        numbers smaller (in absolute value) than 5e-9 are represented as
        zero.
        Defaults to ``numpy.get_printoptions()['suppress']``.

    Returns
    -------
    string : str
      The string representation of an array.

    See Also
    --------
    array_str, array2string, set_printoptions

    Examples
    --------
    >>> import numpy as np
    >>> np.array_repr(np.array([1,2]))
    'array([1, 2])'
    >>> np.array_repr(np.ma.array([0.]))
    'MaskedArray([0.])'
    >>> np.array_repr(np.array([], np.int32))
    'array([], dtype=int32)'

    >>> x = np.array([1e-6, 4e-7, 2, 3])
    >>> np.array_repr(x, precision=6, suppress_small=True)
    'array([0.000001,  0.      ,  2.      ,  3.      ])'

    """
    return _array_repr_implementation(
        arr, max_line_width, precision, suppress_small)


@_recursive_guard()
def _guarded_repr_or_str(v):
    if isinstance(v, bytes):
        return repr(v)
    return str(v)


def _array_str_implementation(
        a, max_line_width=None, precision=None, suppress_small=None,
        array2string=array2string):
    """Internal version of array_str() that allows overriding array2string."""
    if (format_options.get()['legacy'] <= 113 and
            a.shape == () and not a.dtype.names):
        return str(a.item())

    # the str of 0d arrays is a special case: It should appear like a scalar,
    # so floats are not truncated by `precision`, and strings are not wrapped
    # in quotes. So we return the str of the scalar value.
    if a.shape == ():
        # obtain a scalar and call str on it, avoiding problems for subclasses
        # for which indexing with () returns a 0d instead of a scalar by using
        # ndarray's getindex. Also guard against recursive 0d object arrays.
        return _guarded_repr_or_str(np.ndarray.__getitem__(a, ()))

    return array2string(a, max_line_width, precision, suppress_small, ' ', "")


def _array_str_dispatcher(
        a, max_line_width=None, precision=None, suppress_small=None):
    return (a,)


@array_function_dispatch(_array_str_dispatcher, module='numpy')
def array_str(a, max_line_width=None, precision=None, suppress_small=None):
    """
    Return a string representation of the data in an array.

    The data in the array is returned as a single string.  This function is
    similar to `array_repr`, the difference being that `array_repr` also
    returns information on the kind of array and its data type.

    Parameters
    ----------
    a : ndarray
        Input array.
    max_line_width : int, optional
        Inserts newlines if text is longer than `max_line_width`.
        Defaults to ``numpy.get_printoptions()['linewidth']``.
    precision : int, optional
        Floating point precision.
        Defaults to ``numpy.get_printoptions()['precision']``.
    suppress_small : bool, optional
        Represent numbers "very close" to zero as zero; default is False.
        Very close is defined by precision: if the precision is 8, e.g.,
        numbers smaller (in absolute value) than 5e-9 are represented as
        zero.
        Defaults to ``numpy.get_printoptions()['suppress']``.

    See Also
    --------
    array2string, array_repr, set_printoptions

    Examples
    --------
    >>> import numpy as np
    >>> np.array_str(np.arange(3))
    '[0 1 2]'

    """
    return _array_str_implementation(
        a, max_line_width, precision, suppress_small)


# needed if __array_function__ is disabled
_array2string_impl = getattr(array2string, '__wrapped__', array2string)
_default_array_str = functools.partial(_array_str_implementation,
                                       array2string=_array2string_impl)
_default_array_repr = functools.partial(_array_repr_implementation,
                                        array2string=_array2string_impl)
```
