## Supplementary software v0.2.1 for "Virtual control arms for paediatric myopia trials: external validation of axial-elongation models": arrayprint.pyi

```
from collections.abc import Callable

# Using a private class is by no means ideal, but it is simply a consequence
# of a `contextlib.context` returning an instance of aforementioned class
from contextlib import _GeneratorContextManager
from typing import Any, Final, Literal, SupportsIndex, TypeAlias, TypedDict, overload, type_check_only

from typing_extensions import deprecated

import numpy as np
from numpy._globals import _NoValueType
from numpy._typing import NDArray, _CharLike_co, _FloatLike_co

__all__ = [
    "array2string",
    "array_repr",
    "array_str",
    "format_float_positional",
    "format_float_scientific",
    "get_printoptions",
    "printoptions",
    "set_printoptions",
]

###

_FloatMode: TypeAlias = Literal["fixed", "unique", "maxprec", "maxprec_equal"]
_LegacyNoStyle: TypeAlias = Literal["1.21", "1.25", "2.1", False]
_Legacy: TypeAlias = Literal["1.13", _LegacyNoStyle]
_Sign: TypeAlias = Literal["-", "+", " "]
_Trim: TypeAlias = Literal["k", ".", "0", "-"]
_ReprFunc: TypeAlias = Callable[[NDArray[Any]], str]

@type_check_only
class _FormatDict(TypedDict, total=False):
    bool: Callable[[np.bool], str]
    int: Callable[[np.integer], str]
    timedelta: Callable[[np.timedelta64], str]
    datetime: Callable[[np.datetime64], str]
    float: Callable[[np.floating], str]
    longfloat: Callable[[np.longdouble], str]
    complexfloat: Callable[[np.complexfloating], str]
    longcomplexfloat: Callable[[np.clongdouble], str]
    void: Callable[[np.void], str]
    numpystr: Callable[[_CharLike_co], str]
    object: Callable[[object], str]
    all: Callable[[object], str]
    int_kind: Callable[[np.integer], str]
    float_kind: Callable[[np.floating], str]
    complex_kind: Callable[[np.complexfloating], str]
    str_kind: Callable[[_CharLike_co], str]

@type_check_only
class _FormatOptions(TypedDict):
    precision: int
    threshold: int
    edgeitems: int
    linewidth: int
    suppress: bool
    nanstr: str
    infstr: str
    formatter: _FormatDict | None
    sign: _Sign
    floatmode: _FloatMode
    legacy: _Legacy

###

__docformat__: Final = "restructuredtext"  # undocumented

def set_printoptions(
    precision: None | SupportsIndex = ...,
    threshold: None | int = ...,
    edgeitems: None | int = ...,
    linewidth: None | int = ...,
    suppress: None | bool = ...,
    nanstr: None | str = ...,
    infstr: None | str = ...,
    formatter: None | _FormatDict = ...,
    sign: _Sign | None = None,
    floatmode: _FloatMode | None = None,
    *,
    legacy: _Legacy | None = None,
    override_repr: _ReprFunc | None = None,
) -> None: ...
def get_printoptions() -> _FormatOptions: ...

# public numpy export
@overload  # no style
def array2string(
    a: NDArray[Any],
    max_line_width: int | None = None,
    precision: SupportsIndex | None = None,
    suppress_small: bool | None = None,
    separator: str = " ",
    prefix: str = "",
    style: _NoValueType = ...,
    formatter: _FormatDict | None = None,
    threshold: int | None = None,
    edgeitems: int | None = None,
    sign: _Sign | None = None,
    floatmode: _FloatMode | None = None,
    suffix: str = "",
    *,
    legacy: _Legacy | None = None,
) -> str: ...
@overload  # style=<given> (positional), legacy="1.13"
def array2string(
    a: NDArray[Any],
    max_line_width: int | None,
    precision: SupportsIndex | None,
    suppress_small: bool | None,
    separator: str,
    prefix: str,
    style: _ReprFunc,
    formatter: _FormatDict | None = None,
    threshold: int | None = None,
    edgeitems: int | None = None,
    sign: _Sign | None = None,
    floatmode: _FloatMode | None = None,
    suffix: str = "",
    *,
    legacy: Literal["1.13"],
) -> str: ...
@overload  # style=<given> (keyword), legacy="1.13"
def array2string(
    a: NDArray[Any],
    max_line_width: int | None = None,
    precision: SupportsIndex | None = None,
    suppress_small: bool | None = None,
    separator: str = " ",
    prefix: str = "",
    *,
    style: _ReprFunc,
    formatter: _FormatDict | None = None,
    threshold: int | None = None,
    edgeitems: int | None = None,
    sign: _Sign | None = None,
    floatmode: _FloatMode | None = None,
    suffix: str = "",
    legacy: Literal["1.13"],
) -> str: ...
@overload  # style=<given> (positional), legacy!="1.13"
@deprecated("'style' argument is deprecated and no longer functional except in 1.13 'legacy' mode")
def array2string(
    a: NDArray[Any],
    max_line_width: int | None,
    precision: SupportsIndex | None,
    suppress_small: bool | None,
    separator: str,
    prefix: str,
    style: _ReprFunc,
    formatter: _FormatDict | None = None,
    threshold: int | None = None,
    edgeitems: int | None = None,
    sign: _Sign | None = None,
    floatmode: _FloatMode | None = None,
    suffix: str = "",
    *,
    legacy: _LegacyNoStyle | None = None,
) -> str: ...
@overload  # style=<given> (keyword), legacy="1.13"
@deprecated("'style' argument is deprecated and no longer functional except in 1.13 'legacy' mode")
def array2string(
    a: NDArray[Any],
    max_line_width: int | None = None,
    precision: SupportsIndex | None = None,
    suppress_small: bool | None = None,
    separator: str = " ",
    prefix: str = "",
    *,
    style: _ReprFunc,
    formatter: _FormatDict | None = None,
    threshold: int | None = None,
    edgeitems: int | None = None,
    sign: _Sign | None = None,
    floatmode: _FloatMode | None = None,
    suffix: str = "",
    legacy: _LegacyNoStyle | None = None,
) -> str: ...

def format_float_scientific(
    x: _FloatLike_co,
    precision: None | int = ...,
    unique: bool = ...,
    trim: _Trim = "k",
    sign: bool = ...,
    pad_left: None | int = ...,
    exp_digits: None | int = ...,
    min_digits: None | int = ...,
) -> str: ...
def format_float_positional(
    x: _FloatLike_co,
    precision: None | int = ...,
    unique: bool = ...,
    fractional: bool = ...,
    trim: _Trim = "k",
    sign: bool = ...,
    pad_left: None | int = ...,
    pad_right: None | int = ...,
    min_digits: None | int = ...,
) -> str: ...
def array_repr(
    arr: NDArray[Any],
    max_line_width: None | int = ...,
    precision: None | SupportsIndex = ...,
    suppress_small: None | bool = ...,
) -> str: ...
def array_str(
    a: NDArray[Any],
    max_line_width: None | int = ...,
    precision: None | SupportsIndex = ...,
    suppress_small: None | bool = ...,
) -> str: ...
def printoptions(
    precision: None | SupportsIndex = ...,
    threshold: None | int = ...,
    edgeitems: None | int = ...,
    linewidth: None | int = ...,
    suppress: None | bool = ...,
    nanstr: None | str = ...,
    infstr: None | str = ...,
    formatter: None | _FormatDict = ...,
    sign: None | _Sign = None,
    floatmode: _FloatMode | None = None,
    *,
    legacy: _Legacy | None = None,
    override_repr: _ReprFunc | None = None,
) -> _GeneratorContextManager[_FormatOptions]: ...
```
