## Supplementary software v0.2.1 for "Virtual control arms for paediatric myopia trials: external validation of axial-elongation models": cversions.py

```
"""Simple script to compute the api hash of the current API.

The API has is defined by numpy_api_order and ufunc_api_order.

"""
from os.path import dirname

from code_generators.genapi import fullapi_hash
from code_generators.numpy_api import full_api

if __name__ == '__main__':
    curdir = dirname(__file__)
    print(fullapi_hash(full_api))
```
