## Supplementary software v0.2.1 for "Virtual control arms for paediatric myopia trials: external validation of axial-elongation models": defchararray.py

```
"""
This module contains a set of functions for vectorized string
operations and methods.

.. note::
   The `chararray` class exists for backwards compatibility with
   Numarray, it is not recommended for new development. Starting from numpy
   1.4, if one needs arrays of strings, it is recommended to use arrays of
   `dtype` `object_`, `bytes_` or `str_`, and use the free functions
   in the `numpy.char` module for fast vectorized string operations.

Some methods will only be available if the corresponding string method is
available in your version of Python.

The preferred alias for `defchararray` is `numpy.char`.

"""
import functools

import numpy as np
from .._utils import set_module
from .numerictypes import bytes_, str_, character
from .numeric import ndarray, array as narray, asarray as asnarray
from numpy._core.multiarray import compare_chararrays
from numpy._core import overrides
from numpy.strings import *
from numpy.strings import (
    multiply as strings_multiply,
    partition as strings_partition,
    rpartition as strings_rpartition,
)
from numpy._core.strings import (
    _split as split,
    _rsplit as rsplit,
    _splitlines as splitlines,
    _join as join,
)

__all__ = [
    'equal', 'not_equal', 'greater_equal', 'less_equal',
    'greater', 'less', 'str_len', 'add', 'multiply', 'mod', 'capitalize',
    'center', 'count', 'decode', 'encode', 'endswith', 'expandtabs',
    'find', 'index', 'isalnum', 'isalpha', 'isdigit', 'islower', 'isspace',
    'istitle', 'isupper', 'join', 'ljust', 'lower', 'lstrip', 'partition',
    'replace', 'rfind', 'rindex', 'rjust', 'rpartition', 'rsplit',
    'rstrip', 'split', 'splitlines', 'startswith', 'strip', 'swapcase',
    'title', 'translate', 'upper', 'zfill', 'isnumeric', 'isdecimal',
    'array', 'asarray', 'compare_chararrays', 'chararray'
    ]


array_function_dispatch = functools.partial(
    overrides.array_function_dispatch, module='numpy.char')


def _binary_op_dispatcher(x1, x2):
    return (x1, x2)


@array_function_dispatch(_binary_op_dispatcher)
def equal(x1, x2):
    """
    Return (x1 == x2) element-wise.

    Unlike `numpy.equal`, this comparison is performed by first
    stripping whitespace characters from the end of the string.  This
    behavior is provided for backward-compatibility with numarray.

    Parameters
    ----------
    x1, x2 : array_like of str or unicode
        Input arrays of the same shape.

    Returns
    -------
    out : ndarray
        Output array of bools.

    Examples
    --------
    >>> import numpy as np
    >>> y = "aa "
    >>> x = "aa"
    >>> np.char.equal(x, y)
    array(True)

    See Also
    --------
    not_equal, greater_equal, less_equal, greater, less
    """
    return compare_chararrays(x1, x2, '==', True)


@array_function_dispatch(_binary_op_dispatcher)
def not_equal(x1, x2):
    """
    Return (x1 != x2) element-wise.

    Unlike `numpy.not_equal`, this comparison is performed by first
    stripping whitespace characters from the end of the string.  This
    behavior is provided for backward-compatibility with numarray.

    Parameters
    ----------
    x1, x2 : array_like of str or unicode
        Input arrays of the same shape.

    Returns
    -------
    out : ndarray
        Output array of bools.

    See Also
    --------
    equal, greater_equal, less_equal, greater, less

    Examples
    --------
    >>> import numpy as np
    >>> x1 = np.array(['a', 'b', 'c'])
    >>> np.char.not_equal(x1, 'b')
    array([ True, False,  True])

    """
    return compare_chararrays(x1, x2, '!=', True)


@array_function_dispatch(_binary_op_dispatcher)
def greater_equal(x1, x2):
    """
    Return (x1 >= x2) element-wise.

    Unlike `numpy.greater_equal`, this comparison is performed by
    first stripping whitespace characters from the end of the string.
    This behavior is provided for backward-compatibility with
    numarray.

    Parameters
    ----------
    x1, x2 : array_like of str or unicode
        Input arrays of the same shape.

    Returns
    -------
    out : ndarray
        Output array of bools.

    See Also
    --------
    equal, not_equal, less_equal, greater, less

    Examples
    --------
    >>> import numpy as np
    >>> x1 = np.array(['a', 'b', 'c'])
    >>> np.char.greater_equal(x1, 'b')
    array([False,  True,  True])

    """
    return compare_chararrays(x1, x2, '>=', True)


@array_function_dispatch(_binary_op_dispatcher)
def less_equal(x1, x2):
    """
    Return (x1 <= x2) element-wise.

    Unlike `numpy.less_equal`, this comparison is performed by first
    stripping whitespace characters from the end of the string.  This
    behavior is provided for backward-compatibility with numarray.

    Parameters
    ----------
    x1, x2 : array_like of str or unicode
        Input arrays of the same shape.

    Returns
    -------
    out : ndarray
        Output array of bools.

    See Also
    --------
    equal, not_equal, greater_equal, greater, less

    Examples
    --------
    >>> import numpy as np
    >>> x1 = np.array(['a', 'b', 'c'])
    >>> np.char.less_equal(x1, 'b')
    array([ True,  True, False])

    """
    return compare_chararrays(x1, x2, '<=', True)


@array_function_dispatch(_binary_op_dispatcher)
def greater(x1, x2):
    """
    Return (x1 > x2) element-wise.

    Unlike `numpy.greater`, this comparison is performed by first
    stripping whitespace characters from the end of the string.  This
    behavior is provided for backward-compatibility with numarray.

    Parameters
    ----------
    x1, x2 : array_like of str or unicode
        Input arrays of the same shape.

    Returns
    -------
    out : ndarray
        Output array of bools.

    See Also
    --------
    equal, not_equal, greater_equal, less_equal, less

    Examples
    --------
    >>> import numpy as np
    >>> x1 = np.array(['a', 'b', 'c'])
    >>> np.char.greater(x1, 'b')
    array([False, False,  True])

    """
    return compare_chararrays(x1, x2, '>', True)


@array_function_dispatch(_binary_op_dispatcher)
def less(x1, x2):
    """
    Return (x1 < x2) element-wise.

    Unlike `numpy.greater`, this comparison is performed by first
    stripping whitespace characters from the end of the string.  This
    behavior is provided for backward-compatibility with numarray.

    Parameters
    ----------
    x1, x2 : array_like of str or unicode
        Input arrays of the same shape.

    Returns
    -------
    out : ndarray
        Output array of bools.

    See Also
    --------
    equal, not_equal, greater_equal, less_equal, greater

    Examples
    --------
    >>> import numpy as np
    >>> x1 = np.array(['a', 'b', 'c'])
    >>> np.char.less(x1, 'b')
    array([True, False, False])

    """
    return compare_chararrays(x1, x2, '<', True)


@set_module("numpy.char")
def multiply(a, i):
    """
    Return (a * i), that is string multiple concatenation,
    element-wise.

    Values in ``i`` of less than 0 are treated as 0 (which yields an
    empty string).

    Parameters
    ----------
    a : array_like, with `np.bytes_` or `np.str_` dtype

    i : array_like, with any integer dtype

    Returns
    -------
    out : ndarray
        Output array of str or unicode, depending on input types

    Notes
    -----
    This is a thin wrapper around np.strings.multiply that raises
    `ValueError` when ``i`` is not an integer. It only
    exists for backwards-compatibility.

    Examples
    --------
    >>> import numpy as np
    >>> a = np.array(["a", "b", "c"])
    >>> np.strings.multiply(a, 3)
    array(['aaa', 'bbb', 'ccc'], dtype='<U3')
    >>> i = np.array([1, 2, 3])
    >>> np.strings.multiply(a, i)
    array(['a', 'bb', 'ccc'], dtype='<U3')
    >>> np.strings.multiply(np.array(['a']), i)
    array(['a', 'aa', 'aaa'], dtype='<U3')
    >>> a = np.array(['a', 'b', 'c', 'd', 'e', 'f']).reshape((2, 3))
    >>> np.strings.multiply(a, 3)
    array([['aaa', 'bbb', 'ccc'],
           ['ddd', 'eee', 'fff']], dtype='<U3')
    >>> np.strings.multiply(a, i)
    array([['a', 'bb', 'ccc'],
           ['d', 'ee', 'fff']], dtype='<U3')

    """
    try:
        return strings_multiply(a, i)
    except TypeError:
        raise ValueError("Can only multiply by integers")


@set_module("numpy.char")
def partition(a, sep):
    """
    Partition each element in `a` around `sep`.

    Calls :meth:`str.partition` element-wise.

    For each element in `a`, split the element as the first
    occurrence of `sep`, and return 3 strings containing the part
    before the separator, the separator itself, and the part after
    the separator. If the separator is not found, return 3 strings
    containing the string itself, followed by two empty strings.

    Parameters
    ----------
    a : array-like, with ``StringDType``, ``bytes_``, or ``str_`` dtype
        Input array
    sep : {str, unicode}
        Separator to split each string element in `a`.

    Returns
    -------
    out : ndarray
        Output array of ``StringDType``, ``bytes_`` or ``str_`` dtype,
        depending on input types. The output array will have an extra
        dimension with 3 elements per input element.

    Examples
    --------
    >>> import numpy as np
    >>> x = np.array(["Numpy is nice!"])
    >>> np.char.partition(x, " ")
    array([['Numpy', ' ', 'is nice!']], dtype='<U8')

    See Also
    --------
    str.partition

    """
    return np.stack(strings_partition(a, sep), axis=-1)


@set_module("numpy.char")
def rpartition(a, sep):
    """
    Partition (split) each element around the right-most separator.

    Calls :meth:`str.rpartition` element-wise.

    For each element in `a`, split the element as the last
    occurrence of `sep`, and return 3 strings containing the part
    before the separator, the separator itself, and the part after
    the separator. If the separator is not found, return 3 strings
    containing the string itself, followed by two empty strings.

    Parameters
    ----------
    a : array-like, with ``StringDType``, ``bytes_``, or ``str_`` dtype
        Input array
    sep : str or unicode
        Right-most separator to split each element in array.

    Returns
    -------
    out : ndarray
        Output array of ``StringDType``, ``bytes_`` or ``str_`` dtype,
        depending on input types. The output array will have an extra
        dimension with 3 elements per input element.

    See Also
    --------
    str.rpartition

    Examples
    --------
    >>> import numpy as np
    >>> a = np.array(['aAaAaA', '  aA  ', 'abBABba'])
    >>> np.char.rpartition(a, 'A')
    array([['aAaAa', 'A', ''],
       ['  a', 'A', '  '],
       ['abB', 'A', 'Bba']], dtype='<U5')

    """
    return np.stack(strings_rpartition(a, sep), axis=-1)


@set_module("numpy.char")
class chararray(ndarray):
    """
    chararray(shape, itemsize=1, unicode=False, buffer=None, offset=0,
              strides=None, order=None)

    Provides a convenient view on arrays of string and unicode values.

    .. note::
       The `chararray` class exists for backwards compatibility with
       Numarray, it is not recommended for new development. Starting from numpy
       1.4, if one needs arrays of strings, it is recommended to use arrays of
       `dtype` `~numpy.object_`, `~numpy.bytes_` or `~numpy.str_`, and use
       the free functions in the `numpy.char` module for fast vectorized
       string operations.

    Versus a NumPy array of dtype `~numpy.bytes_` or `~numpy.str_`, this
    class adds the following functionality:

    1) values automatically have whitespace removed from the end
       when indexed

    2) comparison operators automatically remove whitespace from the
       end when comparing values

    3) vectorized string operations are provided as methods
       (e.g. `.endswith`) and infix operators (e.g. ``"+", "*", "%"``)

    chararrays should be created using `numpy.char.array` or
    `numpy.char.asarray`, rather than this constructor directly.

    This constructor creates the array, using `buffer` (with `offset`
    and `strides`) if it is not ``None``. If `buffer` is ``None``, then
    constructs a new array with `strides` in "C order", unless both
    ``len(shape) >= 2`` and ``order='F'``, in which case `strides`
    is in "Fortran order".

    Methods
    -------
    astype
    argsort
    copy
    count
    decode
    dump
    dumps
    encode
    endswith
    expandtabs
    fill
    find
    flatten
    getfield
    index
    isalnum
    isalpha
    isdecimal
    isdigit
    islower
    isnumeric
    isspace
    istitle
    isupper
    item
    join
    ljust
    lower
    lstrip
    nonzero
    put
    ravel
    repeat
    replace
    reshape
    resize
    rfind
    rindex
    rjust
    rsplit
    rstrip
    searchsorted
    setfield
    setflags
    sort
    split
    splitlines
    squeeze
    startswith
    strip
    swapaxes
    swapcase
    take
    title
    tofile
    tolist
    tostring
    translate
    transpose
    upper
    view
    zfill

    Parameters
    ----------
    shape : tuple
        Shape of the array.
    itemsize : int, optional
        Length of each array element, in number of characters. Default is 1.
    unicode : bool, optional
        Are the array elements of type unicode (True) or string (False).
        Default is False.
    buffer : object exposing the buffer interface or str, optional
        Memory address of the start of the array data.  Default is None,
        in which case a new array is created.
    offset : int, optional
        Fixed stride displacement from the beginning of an axis?
        Default is 0. Needs to be >=0.
    strides : array_like of ints, optional
        Strides for the array (see `~numpy.ndarray.strides` for
        full description). Default is None.
    order : {'C', 'F'}, optional
        The order in which the array data is stored in memory: 'C' ->
        "row major" order (the default), 'F' -> "column major"
        (Fortran) order.

    Examples
    --------
    >>> import numpy as np
    >>> charar = np.char.chararray((3, 3))
    >>> charar[:] = 'a'
    >>> charar
    chararray([[b'a', b'a', b'a'],
               [b'a', b'a', b'a'],
               [b'a', b'a', b'a']], dtype='|S1')

    >>> charar = np.char.chararray(charar.shape, itemsize=5)
    >>> charar[:] = 'abc'
    >>> charar
    chararray([[b'abc', b'abc', b'abc'],
               [b'abc', b'abc', b'abc'],
               [b'abc', b'abc', b'abc']], dtype='|S5')

    """
    def __new__(subtype, shape, itemsize=1, unicode=False, buffer=None,
                offset=0, strides=None, order='C'):
        if unicode:
            dtype = str_
        else:
            dtype = bytes_

        # force itemsize to be a Python int, since using NumPy integer
        # types results in itemsize.itemsize being used as the size of
        # strings in the new array.
        itemsize = int(itemsize)

        if isinstance(buffer, str):
            # unicode objects do not have the buffer interface
            filler = buffer
            buffer = None
        else:
            filler = None

        if buffer is None:
            self = ndarray.__new__(subtype, shape, (dtype, itemsize),
                                   order=order)
        else:
            self = ndarray.__new__(subtype, shape, (dtype, itemsize),
                                   buffer=buffer,
                                   offset=offset, strides=strides,
                                   order=order)
        if filler is not None:
            self[...] = filler

        return self

    def __array_wrap__(self, arr, context=None, return_scalar=False):
        # When calling a ufunc (and some other functions), we return a
        # chararray if the ufunc output is a string-like array,
        # or an ndarray otherwise
        if arr.dtype.char in "SUbc":
            return arr.view(type(self))
        return arr

    def __array_finalize__(self, obj):
        # The b is a special case because it is used for reconstructing.
        if self.dtype.char not in 'VSUbc':
            raise ValueError("Can only create a chararray from string data.")

    def __getitem__(self, obj):
        val = ndarray.__getitem__(self, obj)
        if isinstance(val, character):
            return val.rstrip()
        return val

    # IMPLEMENTATION NOTE: Most of the methods of this class are
    # direct delegations to the free functions in this module.
    # However, those that return an array of strings should instead
    # return a chararray, so some extra wrapping is required.

    def __eq__(self, other):
        """
        Return (self == other) element-wise.

        See Also
        --------
        equal
        """
        return equal(self, other)

    def __ne__(self, other):
        """
        Return (self != other) element-wise.

        See Also
        --------
        not_equal
        """
        return not_equal(self, other)

    def __ge__(self, other):
        """
        Return (self >= other) element-wise.

        See Also
        --------
        greater_equal
        """
        return greater_equal(self, other)

    def __le__(self, other):
        """
        Return (self <= other) element-wise.

        See Also
        --------
        less_equal
        """
        return less_equal(self, other)

    def __gt__(self, other):
        """
        Return (self > other) element-wise.

        See Also
        --------
        greater
        """
        return greater(self, other)

    def __lt__(self, other):
        """
        Return (self < other) element-wise.

        See Also
        --------
        less
        """
        return less(self, other)

    def __add__(self, other):
        """
        Return (self + other), that is string concatenation,
        element-wise for a pair of array_likes of str or unicode.

        See Also
        --------
        add
        """
        return add(self, other)

    def __radd__(self, other):
        """
        Return (other + self), that is string concatenation,
        element-wise for a pair of array_likes of `bytes_` or `str_`.

        See Also
        --------
        add
        """
        return add(other, self)

    def __mul__(self, i):
        """
        Return (self * i), that is string multiple concatenation,
        element-wise.

        See Also
        --------
        multiply
        """
        return asarray(multiply(self, i))

    def __rmul__(self, i):
        """
        Return (self * i), that is string multiple concatenation,
        element-wise.

        See Also
        --------
        multiply
        """
        return asarray(multiply(self, i))

    def __mod__(self, i):
        """
        Return (self % i), that is pre-Python 2.6 string formatting
        (interpolation), element-wise for a pair of array_likes of `bytes_`
        or `str_`.

        See Also
        --------
        mod
        """
        return asarray(mod(self, i))

    def __rmod__(self, other):
        return NotImplemented

    def argsort(self, axis=-1, kind=None, order=None):
        """
        Return the indices that sort the array lexicographically.

        For full documentation see `numpy.argsort`, for which this method is
        in fact merely a "thin wrapper."

        Examples
        --------
        >>> c = np.array(['a1b c', '1b ca', 'b ca1', 'Ca1b'], 'S5')
        >>> c = c.view(np.char.chararray); c
        chararray(['a1b c', '1b ca', 'b ca1', 'Ca1b'],
              dtype='|S5')
        >>> c[c.argsort()]
        chararray(['1b ca', 'Ca1b', 'a1b c', 'b ca1'],
              dtype='|S5')

        """
        return self.__array__().argsort(axis, kind, order)
    argsort.__doc__ = ndarray.argsort.__doc__

    def capitalize(self):
        """
        Return a copy of `self` with only the first character of each element
        capitalized.

        See Also
        --------
        char.capitalize

        """
        return asarray(capitalize(self))

    def center(self, width, fillchar=' '):
        """
        Return a copy of `self` with its elements centered in a
        string of length `width`.

        See Also
        --------
        center
        """
        return asarray(center(self, width, fillchar))

    def count(self, sub, start=0, end=None):
        """
        Returns an array with the number of non-overlapping occurrences of
        substring `sub` in the range [`start`, `end`].

        See Also
        --------
        char.count

        """
        return count(self, sub, start, end)

    def decode(self, encoding=None, errors=None):
        """
        Calls ``bytes.decode`` element-wise.

        See Also
        --------
        char.decode

        """
        return decode(self, encoding, errors)

    def encode(self, encoding=None, errors=None):
        """
        Calls :meth:`str.encode` element-wise.

        See Also
        --------
        char.encode

        """
        return encode(self, encoding, errors)

    def endswith(self, suffix, start=0, end=None):
        """
        Returns a boolean array which is `True` where the string element
        in `self` ends with `suffix`, otherwise `False`.

        See Also
        --------
        char.endswith

        """
        return endswith(self, suffix, start, end)

    def expandtabs(self, tabsize=8):
        """
        Return a copy of each string element where all tab characters are
        replaced by one or more spaces.

        See Also
        --------
        char.expandtabs

        """
        return asarray(expandtabs(self, tabsize))

    def find(self, sub, start=0, end=None):
        """
        For each element, return the lowest index in the string where
        substring `sub` is found.

        See Also
        --------
        char.find

        """
        return find(self, sub, start, end)

    def index(self, sub, start=0, end=None):
        """
        Like `find`, but raises :exc:`ValueError` when the substring is not
        found.

        See Also
        --------
        char.index

        """
        return index(self, sub, start, end)

    def isalnum(self):
        """
        Returns true for each element if all characters in the string
        are alphanumeric and there is at least one character, false
        otherwise.

        See Also
        --------
        char.isalnum

        """
        return isalnum(self)

    def isalpha(self):
        """
        Returns true for each element if all characters in the string
        are alphabetic and there is at least one character, false
        otherwise.

        See Also
        --------
        char.isalpha

        """
        return isalpha(self)

    def isdigit(self):
        """
        Returns true for each element if all characters in the string are
        digits and there is at least one character, false otherwise.

        See Also
        --------
        char.isdigit

        """
        return isdigit(self)

    def islower(self):
        """
        Returns true for each element if all cased characters in the
        string are lowercase and there is at least one cased character,
        false otherwise.

        See Also
        --------
        char.islower

        """
        return islower(self)

    def isspace(self):
        """
        Returns true for each element if there are only whitespace
        characters in the string and there is at least one character,
        false otherwise.

        See Also
        --------
        char.isspace

        """
        return isspace(self)

    def istitle(self):
        """
        Returns true for each element if the element is a titlecased
        string and there is at least one character, false otherwise.

        See Also
        --------
        char.istitle

        """
        return istitle(self)

    def isupper(self):
        """
        Returns true for each element if all cased characters in the
        string are uppercase and there is at least one character, false
        otherwise.

        See Also
        --------
        char.isupper

        """
        return isupper(self)

    def join(self, seq):
        """
        Return a string which is the concatenation of the strings in the
        sequence `seq`.

        See Also
        --------
        char.join

        """
        return join(self, seq)

    def ljust(self, width, fillchar=' '):
        """
        Return an array with the elements of `self` left-justified in a
        string of length `width`.

        See Also
        --------
        char.ljust

        """
        return asarray(ljust(self, width, fillchar))

    def lower(self):
        """
        Return an array with the elements of `self` converted to
        lowercase.

        See Also
        --------
        char.lower

        """
        return asarray(lower(self))

    def lstrip(self, chars=None):
        """
        For each element in `self`, return a copy with the leading characters
        removed.

        See Also
        --------
        char.lstrip

        """
        return lstrip(self, chars)

    def partition(self, sep):
        """
        Partition each element in `self` around `sep`.

        See Also
        --------
        partition
        """
        return asarray(partition(self, sep))

    def replace(self, old, new, count=None):
        """
        For each element in `self`, return a copy of the string with all
        occurrences of substring `old` replaced by `new`.

        See Also
        --------
        char.replace

        """
        return replace(self, old, new, count if count is not None else -1)

    def rfind(self, sub, start=0, end=None):
        """
        For each element in `self`, return the highest index in the string
        where substring `sub` is found, such that `sub` is contained
        within [`start`, `end`].

        See Also
        --------
        char.rfind

        """
        return rfind(self, sub, start, end)

    def rindex(self, sub, start=0, end=None):
        """
        Like `rfind`, but raises :exc:`ValueError` when the substring `sub` is
        not found.

        See Also
        --------
        char.rindex

        """
        return rindex(self, sub, start, end)

    def rjust(self, width, fillchar=' '):
        """
        Return an array with the elements of `self`
        right-justified in a string of length `width`.

        See Also
        --------
        char.rjust

        """
        return asarray(rjust(self, width, fillchar))

    def rpartition(self, sep):
        """
        Partition each element in `self` around `sep`.

        See Also
        --------
        rpartition
        """
        return asarray(rpartition(self, sep))

    def rsplit(self, sep=None, maxsplit=None):
        """
        For each element in `self`, return a list of the words in
        the string, using `sep` as the delimiter string.

        See Also
        --------
        char.rsplit

        """
        return rsplit(self, sep, maxsplit)

    def rstrip(self, chars=None):
        """
        For each element in `self`, return a copy with the trailing
        characters removed.

        See Also
        --------
        char.rstrip

        """
        return rstrip(self, chars)

    def split(self, sep=None, maxsplit=None):
        """
        For each element in `self`, return a list of the words in the
        string, using `sep` as the delimiter string.

        See Also
        --------
        char.split

        """
        return split(self, sep, maxsplit)

    def splitlines(self, keepends=None):
        """
        For each element in `self`, return a list of the lines in the
        element, breaking at line boundaries.

        See Also
        --------
        char.splitlines

        """
        return splitlines(self, keepends)

    def startswith(self, prefix, start=0, end=None):
        """
        Returns a boolean array which is `True` where the string element
        in `self` starts with `prefix`, otherwise `False`.

        See Also
        --------
        char.startswith

        """
        return startswith(self, prefix, start, end)

    def strip(self, chars=None):
        """
        For each element in `self`, return a copy with the leading and
        trailing characters removed.

        See Also
        --------
        char.strip

        """
        return strip(self, chars)

    def swapcase(self):
        """
        For each element in `self`, return a copy of the string with
        uppercase characters converted to lowercase and vice versa.

        See Also
        --------
        char.swapcase

        """
        return asarray(swapcase(self))

    def title(self):
        """
        For each element in `self`, return a titlecased version of the
        string: words start with uppercase characters, all remaining cased
        characters are lowercase.

        See Also
        --------
        char.title

        """
        return asarray(title(self))

    def translate(self, table, deletechars=None):
        """
        For each element in `self`, return a copy of the string where
        all characters occurring in the optional argument
        `deletechars` are removed, and the remaining characters have
        been mapped through the given translation table.

        See Also
        --------
        char.translate

        """
        return asarray(translate(self, table, deletechars))

    def upper(self):
        """
        Return an array with the elements of `self` converted to
        uppercase.

        See Also
        --------
        char.upper

        """
        return asarray(upper(self))

    def zfill(self, width):
        """
        Return the numeric string left-filled with zeros in a string of
        length `width`.

        See Also
        --------
        char.zfill

        """
        return asarray(zfill(self, width))

    def isnumeric(self):
        """
        For each element in `self`, return True if there are only
        numeric characters in the element.

        See Also
        --------
        char.isnumeric

        """
        return isnumeric(self)

    def isdecimal(self):
        """
        For each element in `self`, return True if there are only
        decimal characters in the element.

        See Also
        --------
        char.isdecimal

        """
        return isdecimal(self)


@set_module("numpy.char")
def array(obj, itemsize=None, copy=True, unicode=None, order=None):
    """
    Create a `~numpy.char.chararray`.

    .. note::
       This class is provided for numarray backward-compatibility.
       New code (not concerned with numarray compatibility) should use
       arrays of type `bytes_` or `str_` and use the free functions
       in :mod:`numpy.char` for fast vectorized string operations instead.

    Versus a NumPy array of dtype `bytes_` or `str_`, this
    class adds the following functionality:

    1) values automatically have whitespace removed from the end
       when indexed

    2) comparison operators automatically remove whitespace from the
       end when comparing values

    3) vectorized string operations are provided as methods
       (e.g. `chararray.endswith <numpy.char.chararray.endswith>`)
       and infix operators (e.g. ``+, *, %``)

    Parameters
    ----------
    obj : array of str or unicode-like

    itemsize : int, optional
        `itemsize` is the number of characters per scalar in the
        resulting array.  If `itemsize` is None, and `obj` is an
        object array or a Python list, the `itemsize` will be
        automatically determined.  If `itemsize` is provided and `obj`
        is of type str or unicode, then the `obj` string will be
        chunked into `itemsize` pieces.

    copy : bool, optional
        If true (default), then the object is copied.  Otherwise, a copy
        will only be made if ``__array__`` returns a copy, if obj is a
        nested sequence, or if a copy is needed to satisfy any of the other
        requirements (`itemsize`, unicode, `order`, etc.).

    unicode : bool, optional
        When true, the resulting `~numpy.char.chararray` can contain Unicode
        characters, when false only 8-bit characters.  If unicode is
        None and `obj` is one of the following:

        - a `~numpy.char.chararray`,
        - an ndarray of type :class:`str_` or :class:`bytes_`
        - a Python :class:`str` or :class:`bytes` object,

        then the unicode setting of the output array will be
        automatically determined.

    order : {'C', 'F', 'A'}, optional
        Specify the order of the array.  If order is 'C' (default), then the
        array will be in C-contiguous order (last-index varies the
        fastest).  If order is 'F', then the returned array
        will be in Fortran-contiguous order (first-index varies the
        fastest).  If order is 'A', then the returned array may
        be in any order (either C-, Fortran-contiguous, or even
        discontiguous).
    
    Examples
    --------

    >>> import numpy as np
    >>> char_array = np.char.array(['hello', 'world', 'numpy','array'])
    >>> char_array
    chararray(['hello', 'world', 'numpy', 'array'], dtype='<U5')

    """
    if isinstance(obj, (bytes, str)):
        if unicode is None:
            if isinstance(obj, str):
                unicode = True
            else:
                unicode = False

        if itemsize is None:
            itemsize = len(obj)
        shape = len(obj) // itemsize

        return chararray(shape, itemsize=itemsize, unicode=unicode,
                         buffer=obj, order=order)

    if isinstance(obj, (list, tuple)):
        obj = asnarray(obj)

    if isinstance(obj, ndarray) and issubclass(obj.dtype.type, character):
        # If we just have a vanilla chararray, create a chararray
        # view around it.
        if not isinstance(obj, chararray):
            obj = obj.view(chararray)

        if itemsize is None:
            itemsize = obj.itemsize
            # itemsize is in 8-bit chars, so for Unicode, we need
            # to divide by the size of a single Unicode character,
            # which for NumPy is always 4
            if issubclass(obj.dtype.type, str_):
                itemsize //= 4

        if unicode is None:
            if issubclass(obj.dtype.type, str_):
                unicode = True
            else:
                unicode = False

        if unicode:
            dtype = str_
        else:
            dtype = bytes_

        if order is not None:
            obj = asnarray(obj, order=order)
        if (copy or
                (itemsize != obj.itemsize) or
                (not unicode and isinstance(obj, str_)) or
                (unicode and isinstance(obj, bytes_))):
            obj = obj.astype((dtype, int(itemsize)))
        return obj

    if isinstance(obj, ndarray) and issubclass(obj.dtype.type, object):
        if itemsize is None:
            # Since no itemsize was specified, convert the input array to
            # a list so the ndarray constructor will automatically
            # determine the itemsize for us.
            obj = obj.tolist()
            # Fall through to the default case

    if unicode:
        dtype = str_
    else:
        dtype = bytes_

    if itemsize is None:
        val = narray(obj, dtype=dtype, order=order, subok=True)
    else:
        val = narray(obj, dtype=(dtype, itemsize), order=order, subok=True)
    return val.view(chararray)


@set_module("numpy.char")
def asarray(obj, itemsize=None, unicode=None, order=None):
    """
    Convert the input to a `~numpy.char.chararray`, copying the data only if
    necessary.

    Versus a NumPy array of dtype `bytes_` or `str_`, this
    class adds the following functionality:

    1) values automatically have whitespace removed from the end
       when indexed

    2) comparison operators automatically remove whitespace from the
       end when comparing values

    3) vectorized string operations are provided as methods
       (e.g. `chararray.endswith <numpy.char.chararray.endswith>`)
       and infix operators (e.g. ``+``, ``*``, ``%``)

    Parameters
    ----------
    obj : array of str or unicode-like

    itemsize : int, optional
        `itemsize` is the number of characters per scalar in the
        resulting array.  If `itemsize` is None, and `obj` is an
        object array or a Python list, the `itemsize` will be
        automatically determined.  If `itemsize` is provided and `obj`
        is of type str or unicode, then the `obj` string will be
        chunked into `itemsize` pieces.

    unicode : bool, optional
        When true, the resulting `~numpy.char.chararray` can contain Unicode
        characters, when false only 8-bit characters.  If unicode is
        None and `obj` is one of the following:

        - a `~numpy.char.chararray`,
        - an ndarray of type `str_` or `unicode_`
        - a Python str or unicode object,

        then the unicode setting of the output array will be
        automatically determined.

    order : {'C', 'F'}, optional
        Specify the order of the array.  If order is 'C' (default), then the
        array will be in C-contiguous order (last-index varies the
        fastest).  If order is 'F', then the returned array
        will be in Fortran-contiguous order (first-index varies the
        fastest).

    Examples
    --------
    >>> import numpy as np
    >>> np.char.asarray(['hello', 'world'])
    chararray(['hello', 'world'], dtype='<U5')

    """
    return array(obj, itemsize, copy=False,
                 unicode=unicode, order=order)
```
