## Supplementary software v0.2.1 for "Virtual control arms for paediatric myopia trials: external validation of axial-elongation models": defchararray.pyi

```
from typing import (
    Literal as L,
    overload,
    TypeAlias,
    TypeVar,
    Any,
    SupportsIndex,
    SupportsInt,
)

import numpy as np
from numpy import (
    ndarray,
    dtype,
    str_,
    bytes_,
    int_,
    object_,
    _OrderKACF,
    _SupportsBuffer,
    _SupportsArray
)
from numpy._typing import (
    NDArray,
    _Shape,
    _ShapeLike,
    _ArrayLikeStr_co as U_co,
    _ArrayLikeBytes_co as S_co,
    _ArrayLikeString_co as T_co,
    _ArrayLikeAnyString_co as UST_co,
    _ArrayLikeInt_co as i_co,
    _ArrayLikeBool_co as b_co,
)
from numpy._core.multiarray import compare_chararrays

__all__ = [
    "equal",
    "not_equal",
    "greater_equal",
    "less_equal",
    "greater",
    "less",
    "str_len",
    "add",
    "multiply",
    "mod",
    "capitalize",
    "center",
    "count",
    "decode",
    "encode",
    "endswith",
    "expandtabs",
    "find",
    "index",
    "isalnum",
    "isalpha",
    "isdigit",
    "islower",
    "isspace",
    "istitle",
    "isupper",
    "join",
    "ljust",
    "lower",
    "lstrip",
    "partition",
    "replace",
    "rfind",
    "rindex",
    "rjust",
    "rpartition",
    "rsplit",
    "rstrip",
    "split",
    "splitlines",
    "startswith",
    "strip",
    "swapcase",
    "title",
    "translate",
    "upper",
    "zfill",
    "isnumeric",
    "isdecimal",
    "array",
    "asarray",
    "compare_chararrays",
    "chararray",
]

_ShapeT_co = TypeVar("_ShapeT_co", bound=tuple[int, ...], covariant=True)
_SCT = TypeVar("_SCT", bound=np.character)
_CharDType_co = TypeVar("_CharDType_co", bound=dtype[np.character], covariant=True)
_CharArray: TypeAlias = chararray[tuple[int, ...], dtype[_SCT]]

_StringDTypeArray: TypeAlias = np.ndarray[_Shape, np.dtypes.StringDType]
_StringDTypeSupportsArray: TypeAlias = _SupportsArray[np.dtypes.StringDType]
_StringDTypeOrUnicodeArray: TypeAlias = np.ndarray[_Shape, np.dtype[np.str_]] | np.ndarray[_Shape, np.dtypes.StringDType]

class chararray(ndarray[_ShapeT_co, _CharDType_co]):
    @overload
    def __new__(
        subtype,
        shape: _ShapeLike,
        itemsize: SupportsIndex | SupportsInt = ...,
        unicode: L[False] = ...,
        buffer: _SupportsBuffer = ...,
        offset: SupportsIndex = ...,
        strides: _ShapeLike = ...,
        order: _OrderKACF = ...,
    ) -> chararray[_Shape, dtype[bytes_]]: ...
    @overload
    def __new__(
        subtype,
        shape: _ShapeLike,
        itemsize: SupportsIndex | SupportsInt = ...,
        unicode: L[True] = ...,
        buffer: _SupportsBuffer = ...,
        offset: SupportsIndex = ...,
        strides: _ShapeLike = ...,
        order: _OrderKACF = ...,
    ) -> chararray[_Shape, dtype[str_]]: ...

    def __array_finalize__(self, obj: object) -> None: ...
    def __mul__(self, other: i_co) -> chararray[_Shape, _CharDType_co]: ...
    def __rmul__(self, other: i_co) -> chararray[_Shape, _CharDType_co]: ...
    def __mod__(self, i: Any) -> chararray[_Shape, _CharDType_co]: ...

    @overload
    def __eq__(
        self: _CharArray[str_],
        other: U_co,
    ) -> NDArray[np.bool]: ...
    @overload
    def __eq__(
        self: _CharArray[bytes_],
        other: S_co,
    ) -> NDArray[np.bool]: ...

    @overload
    def __ne__(
        self: _CharArray[str_],
        other: U_co,
    ) -> NDArray[np.bool]: ...
    @overload
    def __ne__(
        self: _CharArray[bytes_],
        other: S_co,
    ) -> NDArray[np.bool]: ...

    @overload
    def __ge__(
        self: _CharArray[str_],
        other: U_co,
    ) -> NDArray[np.bool]: ...
    @overload
    def __ge__(
        self: _CharArray[bytes_],
        other: S_co,
    ) -> NDArray[np.bool]: ...

    @overload
    def __le__(
        self: _CharArray[str_],
        other: U_co,
    ) -> NDArray[np.bool]: ...
    @overload
    def __le__(
        self: _CharArray[bytes_],
        other: S_co,
    ) -> NDArray[np.bool]: ...

    @overload
    def __gt__(
        self: _CharArray[str_],
        other: U_co,
    ) -> NDArray[np.bool]: ...
    @overload
    def __gt__(
        self: _CharArray[bytes_],
        other: S_co,
    ) -> NDArray[np.bool]: ...

    @overload
    def __lt__(
        self: _CharArray[str_],
        other: U_co,
    ) -> NDArray[np.bool]: ...
    @overload
    def __lt__(
        self: _CharArray[bytes_],
        other: S_co,
    ) -> NDArray[np.bool]: ...

    @overload
    def __add__(
        self: _CharArray[str_],
        other: U_co,
    ) -> _CharArray[str_]: ...
    @overload
    def __add__(
        self: _CharArray[bytes_],
        other: S_co,
    ) -> _CharArray[bytes_]: ...

    @overload
    def __radd__(
        self: _CharArray[str_],
        other: U_co,
    ) -> _CharArray[str_]: ...
    @overload
    def __radd__(
        self: _CharArray[bytes_],
        other: S_co,
    ) -> _CharArray[bytes_]: ...

    @overload
    def center(
        self: _CharArray[str_],
        width: i_co,
        fillchar: U_co = ...,
    ) -> _CharArray[str_]: ...
    @overload
    def center(
        self: _CharArray[bytes_],
        width: i_co,
        fillchar: S_co = ...,
    ) -> _CharArray[bytes_]: ...

    @overload
    def count(
        self: _CharArray[str_],
        sub: U_co,
        start: i_co = ...,
        end: None | i_co = ...,
    ) -> NDArray[int_]: ...
    @overload
    def count(
        self: _CharArray[bytes_],
        sub: S_co,
        start: i_co = ...,
        end: None | i_co = ...,
    ) -> NDArray[int_]: ...

    def decode(
        self: _CharArray[bytes_],
        encoding: None | str = ...,
        errors: None | str = ...,
    ) -> _CharArray[str_]: ...

    def encode(
        self: _CharArray[str_],
        encoding: None | str = ...,
        errors: None | str = ...,
    ) -> _CharArray[bytes_]: ...

    @overload
    def endswith(
        self: _CharArray[str_],
        suffix: U_co,
        start: i_co = ...,
        end: None | i_co = ...,
    ) -> NDArray[np.bool]: ...
    @overload
    def endswith(
        self: _CharArray[bytes_],
        suffix: S_co,
        start: i_co = ...,
        end: None | i_co = ...,
    ) -> NDArray[np.bool]: ...

    def expandtabs(
        self,
        tabsize: i_co = ...,
    ) -> chararray[_Shape, _CharDType_co]: ...

    @overload
    def find(
        self: _CharArray[str_],
        sub: U_co,
        start: i_co = ...,
        end: None | i_co = ...,
    ) -> NDArray[int_]: ...
    @overload
    def find(
        self: _CharArray[bytes_],
        sub: S_co,
        start: i_co = ...,
        end: None | i_co = ...,
    ) -> NDArray[int_]: ...

    @overload
    def index(
        self: _CharArray[str_],
        sub: U_co,
        start: i_co = ...,
        end: None | i_co = ...,
    ) -> NDArray[int_]: ...
    @overload
    def index(
        self: _CharArray[bytes_],
        sub: S_co,
        start: i_co = ...,
        end: None | i_co = ...,
    ) -> NDArray[int_]: ...

    @overload
    def join(
        self: _CharArray[str_],
        seq: U_co,
    ) -> _CharArray[str_]: ...
    @overload
    def join(
        self: _CharArray[bytes_],
        seq: S_co,
    ) -> _CharArray[bytes_]: ...

    @overload
    def ljust(
        self: _CharArray[str_],
        width: i_co,
        fillchar: U_co = ...,
    ) -> _CharArray[str_]: ...
    @overload
    def ljust(
        self: _CharArray[bytes_],
        width: i_co,
        fillchar: S_co = ...,
    ) -> _CharArray[bytes_]: ...

    @overload
    def lstrip(
        self: _CharArray[str_],
        chars: None | U_co = ...,
    ) -> _CharArray[str_]: ...
    @overload
    def lstrip(
        self: _CharArray[bytes_],
        chars: None | S_co = ...,
    ) -> _CharArray[bytes_]: ...

    @overload
    def partition(
        self: _CharArray[str_],
        sep: U_co,
    ) -> _CharArray[str_]: ...
    @overload
    def partition(
        self: _CharArray[bytes_],
        sep: S_co,
    ) -> _CharArray[bytes_]: ...

    @overload
    def replace(
        self: _CharArray[str_],
        old: U_co,
        new: U_co,
        count: None | i_co = ...,
    ) -> _CharArray[str_]: ...
    @overload
    def replace(
        self: _CharArray[bytes_],
        old: S_co,
        new: S_co,
        count: None | i_co = ...,
    ) -> _CharArray[bytes_]: ...

    @overload
    def rfind(
        self: _CharArray[str_],
        sub: U_co,
        start: i_co = ...,
        end: None | i_co = ...,
    ) -> NDArray[int_]: ...
    @overload
    def rfind(
        self: _CharArray[bytes_],
        sub: S_co,
        start: i_co = ...,
        end: None | i_co = ...,
    ) -> NDArray[int_]: ...

    @overload
    def rindex(
        self: _CharArray[str_],
        sub: U_co,
        start: i_co = ...,
        end: None | i_co = ...,
    ) -> NDArray[int_]: ...
    @overload
    def rindex(
        self: _CharArray[bytes_],
        sub: S_co,
        start: i_co = ...,
        end: None | i_co = ...,
    ) -> NDArray[int_]: ...

    @overload
    def rjust(
        self: _CharArray[str_],
        width: i_co,
        fillchar: U_co = ...,
    ) -> _CharArray[str_]: ...
    @overload
    def rjust(
        self: _CharArray[bytes_],
        width: i_co,
        fillchar: S_co = ...,
    ) -> _CharArray[bytes_]: ...

    @overload
    def rpartition(
        self: _CharArray[str_],
        sep: U_co,
    ) -> _CharArray[str_]: ...
    @overload
    def rpartition(
        self: _CharArray[bytes_],
        sep: S_co,
    ) -> _CharArray[bytes_]: ...

    @overload
    def rsplit(
        self: _CharArray[str_],
        sep: None | U_co = ...,
        maxsplit: None | i_co = ...,
    ) -> NDArray[object_]: ...
    @overload
    def rsplit(
        self: _CharArray[bytes_],
        sep: None | S_co = ...,
        maxsplit: None | i_co = ...,
    ) -> NDArray[object_]: ...

    @overload
    def rstrip(
        self: _CharArray[str_],
        chars: None | U_co = ...,
    ) -> _CharArray[str_]: ...
    @overload
    def rstrip(
        self: _CharArray[bytes_],
        chars: None | S_co = ...,
    ) -> _CharArray[bytes_]: ...

    @overload
    def split(
        self: _CharArray[str_],
        sep: None | U_co = ...,
        maxsplit: None | i_co = ...,
    ) -> NDArray[object_]: ...
    @overload
    def split(
        self: _CharArray[bytes_],
        sep: None | S_co = ...,
        maxsplit: None | i_co = ...,
    ) -> NDArray[object_]: ...

    def splitlines(self, keepends: None | b_co = ...) -> NDArray[object_]: ...

    @overload
    def startswith(
        self: _CharArray[str_],
        prefix: U_co,
        start: i_co = ...,
        end: None | i_co = ...,
    ) -> NDArray[np.bool]: ...
    @overload
    def startswith(
        self: _CharArray[bytes_],
        prefix: S_co,
        start: i_co = ...,
        end: None | i_co = ...,
    ) -> NDArray[np.bool]: ...

    @overload
    def strip(
        self: _CharArray[str_],
        chars: None | U_co = ...,
    ) -> _CharArray[str_]: ...
    @overload
    def strip(
        self: _CharArray[bytes_],
        chars: None | S_co = ...,
    ) -> _CharArray[bytes_]: ...

    @overload
    def translate(
        self: _CharArray[str_],
        table: U_co,
        deletechars: None | U_co = ...,
    ) -> _CharArray[str_]: ...
    @overload
    def translate(
        self: _CharArray[bytes_],
        table: S_co,
        deletechars: None | S_co = ...,
    ) -> _CharArray[bytes_]: ...

    def zfill(self, width: i_co) -> chararray[_Shape, _CharDType_co]: ...
    def capitalize(self) -> chararray[_ShapeT_co, _CharDType_co]: ...
    def title(self) -> chararray[_ShapeT_co, _CharDType_co]: ...
    def swapcase(self) -> chararray[_ShapeT_co, _CharDType_co]: ...
    def lower(self) -> chararray[_ShapeT_co, _CharDType_co]: ...
    def upper(self) -> chararray[_ShapeT_co, _CharDType_co]: ...
    def isalnum(self) -> ndarray[_ShapeT_co, dtype[np.bool]]: ...
    def isalpha(self) -> ndarray[_ShapeT_co, dtype[np.bool]]: ...
    def isdigit(self) -> ndarray[_ShapeT_co, dtype[np.bool]]: ...
    def islower(self) -> ndarray[_ShapeT_co, dtype[np.bool]]: ...
    def isspace(self) -> ndarray[_ShapeT_co, dtype[np.bool]]: ...
    def istitle(self) -> ndarray[_ShapeT_co, dtype[np.bool]]: ...
    def isupper(self) -> ndarray[_ShapeT_co, dtype[np.bool]]: ...
    def isnumeric(self) -> ndarray[_ShapeT_co, dtype[np.bool]]: ...
    def isdecimal(self) -> ndarray[_ShapeT_co, dtype[np.bool]]: ...


# Comparison
@overload
def equal(x1: U_co, x2: U_co) -> NDArray[np.bool]: ...
@overload
def equal(x1: S_co, x2: S_co) -> NDArray[np.bool]: ...
@overload
def equal(x1: T_co, x2: T_co) -> NDArray[np.bool]: ...

@overload
def not_equal(x1: U_co, x2: U_co) -> NDArray[np.bool]: ...
@overload
def not_equal(x1: S_co, x2: S_co) -> NDArray[np.bool]: ...
@overload
def not_equal(x1: T_co, x2: T_co) -> NDArray[np.bool]: ...

@overload
def greater_equal(x1: U_co, x2: U_co) -> NDArray[np.bool]: ...
@overload
def greater_equal(x1: S_co, x2: S_co) -> NDArray[np.bool]: ...
@overload
def greater_equal(x1: T_co, x2: T_co) -> NDArray[np.bool]: ...

@overload
def less_equal(x1: U_co, x2: U_co) -> NDArray[np.bool]: ...
@overload
def less_equal(x1: S_co, x2: S_co) -> NDArray[np.bool]: ...
@overload
def less_equal(x1: T_co, x2: T_co) -> NDArray[np.bool]: ...

@overload
def greater(x1: U_co, x2: U_co) -> NDArray[np.bool]: ...
@overload
def greater(x1: S_co, x2: S_co) -> NDArray[np.bool]: ...
@overload
def greater(x1: T_co, x2: T_co) -> NDArray[np.bool]: ...

@overload
def less(x1: U_co, x2: U_co) -> NDArray[np.bool]: ...
@overload
def less(x1: S_co, x2: S_co) -> NDArray[np.bool]: ...
@overload
def less(x1: T_co, x2: T_co) -> NDArray[np.bool]: ...

@overload
def add(x1: U_co, x2: U_co) -> NDArray[np.str_]: ...
@overload
def add(x1: S_co, x2: S_co) -> NDArray[np.bytes_]: ...
@overload
def add(x1: _StringDTypeSupportsArray, x2: _StringDTypeSupportsArray) -> _StringDTypeArray: ...
@overload
def add(x1: T_co, T_co) -> _StringDTypeOrUnicodeArray: ...

@overload
def multiply(a: U_co, i: i_co) -> NDArray[np.str_]: ...
@overload
def multiply(a: S_co, i: i_co) -> NDArray[np.bytes_]: ...
@overload
def multiply(a: _StringDTypeSupportsArray, i: i_co) -> _StringDTypeArray: ...
@overload
def multiply(a: T_co, i: i_co) -> _StringDTypeOrUnicodeArray: ...


@overload
def mod(a: U_co, value: Any) -> NDArray[np.str_]: ...
@overload
def mod(a: S_co, value: Any) -> NDArray[np.bytes_]: ...
@overload
def mod(a: _StringDTypeSupportsArray, value: Any) -> _StringDTypeArray: ...
@overload
def mod(a: T_co, value: Any) -> _StringDTypeOrUnicodeArray: ...

@overload
def capitalize(a: U_co) -> NDArray[str_]: ...
@overload
def capitalize(a: S_co) -> NDArray[bytes_]: ...
@overload
def capitalize(a: _StringDTypeSupportsArray) -> _StringDTypeArray: ...
@overload
def capitalize(a: T_co) -> _StringDTypeOrUnicodeArray: ...

@overload
def center(a: U_co, width: i_co, fillchar: U_co = ...) -> NDArray[str_]: ...
@overload
def center(a: S_co, width: i_co, fillchar: S_co = ...) -> NDArray[bytes_]: ...
@overload
def center(a: _StringDTypeSupportsArray, width: i_co, fillchar: _StringDTypeSupportsArray = ...) -> _StringDTypeArray: ...
@overload
def center(a: T_co, width: i_co, fillchar: T_co = ...) -> _StringDTypeOrUnicodeArray: ...

def decode(
    a: S_co,
    encoding: None | str = ...,
    errors: None | str = ...,
) -> NDArray[str_]: ...
def encode(
    a: U_co | T_co,
    encoding: None | str = ...,
    errors: None | str = ...,
) -> NDArray[bytes_]: ...

@overload
def expandtabs(a: U_co, tabsize: i_co = ...) -> NDArray[str_]: ...
@overload
def expandtabs(a: S_co, tabsize: i_co = ...) -> NDArray[bytes_]: ...
@overload
def expandtabs(a: _StringDTypeSupportsArray, tabsize: i_co = ...) -> _StringDTypeArray: ...
@overload
def expandtabs(a: T_co, tabsize: i_co = ...) -> _StringDTypeOrUnicodeArray: ...

@overload
def join(sep: U_co, seq: U_co) -> NDArray[str_]: ...
@overload
def join(sep: S_co, seq: S_co) -> NDArray[bytes_]: ...
@overload
def join(sep: _StringDTypeSupportsArray, seq: _StringDTypeSupportsArray) -> _StringDTypeArray: ...
@overload
def join(sep: T_co, seq: T_co) -> _StringDTypeOrUnicodeArray: ...

@overload
def ljust(a: U_co, width: i_co, fillchar: U_co = ...) -> NDArray[str_]: ...
@overload
def ljust(a: S_co, width: i_co, fillchar: S_co = ...) -> NDArray[bytes_]: ...
@overload
def ljust(a: _StringDTypeSupportsArray, width: i_co, fillchar: _StringDTypeSupportsArray = ...) -> _StringDTypeArray: ...
@overload
def ljust(a: T_co, width: i_co, fillchar: T_co = ...) -> _StringDTypeOrUnicodeArray: ...

@overload
def lower(a: U_co) -> NDArray[str_]: ...
@overload
def lower(a: S_co) -> NDArray[bytes_]: ...
@overload
def lower(a: _StringDTypeSupportsArray) -> _StringDTypeArray: ...
@overload
def lower(a: T_co) -> _StringDTypeOrUnicodeArray: ...

@overload
def lstrip(a: U_co, chars: None | U_co = ...) -> NDArray[str_]: ...
@overload
def lstrip(a: S_co, chars: None | S_co = ...) -> NDArray[bytes_]: ...
@overload
def lstrip(a: _StringDTypeSupportsArray, chars: None | _StringDTypeSupportsArray = ...) -> _StringDTypeArray: ...
@overload
def lstrip(a: T_co, chars: None | T_co = ...) -> _StringDTypeOrUnicodeArray: ...

@overload
def partition(a: U_co, sep: U_co) -> NDArray[str_]: ...
@overload
def partition(a: S_co, sep: S_co) -> NDArray[bytes_]: ...
@overload
def partition(a: _StringDTypeSupportsArray, sep: _StringDTypeSupportsArray) -> _StringDTypeArray: ...
@overload
def partition(a: T_co, sep: T_co) -> _StringDTypeOrUnicodeArray: ...

@overload
def replace(
    a: U_co,
    old: U_co,
    new: U_co,
    count: None | i_co = ...,
) -> NDArray[str_]: ...
@overload
def replace(
    a: S_co,
    old: S_co,
    new: S_co,
    count: None | i_co = ...,
) -> NDArray[bytes_]: ...
@overload
def replace(
    a: _StringDTypeSupportsArray,
    old: _StringDTypeSupportsArray,
    new: _StringDTypeSupportsArray,
    count: i_co = ...,
) -> _StringDTypeArray: ...
@overload
def replace(
    a: T_co,
    old: T_co,
    new: T_co,
    count: i_co = ...,
) -> _StringDTypeOrUnicodeArray: ...

@overload
def rjust(
    a: U_co,
    width: i_co,
    fillchar: U_co = ...,
) -> NDArray[str_]: ...
@overload
def rjust(
    a: S_co,
    width: i_co,
    fillchar: S_co = ...,
) -> NDArray[bytes_]: ...
@overload
def rjust(
    a: _StringDTypeSupportsArray,
    width: i_co,
    fillchar: _StringDTypeSupportsArray = ...,
) -> _StringDTypeArray: ...
@overload
def rjust(
    a: T_co,
    width: i_co,
    fillchar: T_co = ...,
) -> _StringDTypeOrUnicodeArray: ...

@overload
def rpartition(a: U_co, sep: U_co) -> NDArray[str_]: ...
@overload
def rpartition(a: S_co, sep: S_co) -> NDArray[bytes_]: ...
@overload
def rpartition(a: _StringDTypeSupportsArray, sep: _StringDTypeSupportsArray) -> _StringDTypeArray: ...
@overload
def rpartition(a: T_co, sep: T_co) -> _StringDTypeOrUnicodeArray: ...

@overload
def rsplit(
    a: U_co,
    sep: None | U_co = ...,
    maxsplit: None | i_co = ...,
) -> NDArray[object_]: ...
@overload
def rsplit(
    a: S_co,
    sep: None | S_co = ...,
    maxsplit: None | i_co = ...,
) -> NDArray[object_]: ...
@overload
def rsplit(
    a: _StringDTypeSupportsArray,
    sep: None | _StringDTypeSupportsArray = ...,
    maxsplit: None | i_co = ...,
) -> NDArray[object_]: ...
@overload
def rsplit(
    a: T_co,
    sep: None | T_co = ...,
    maxsplit: None | i_co = ...,
) -> NDArray[object_]: ...

@overload
def rstrip(a: U_co, chars: None | U_co = ...) -> NDArray[str_]: ...
@overload
def rstrip(a: S_co, chars: None | S_co = ...) -> NDArray[bytes_]: ...
@overload
def rstrip(a: _StringDTypeSupportsArray, chars: None | _StringDTypeSupportsArray = ...) -> _StringDTypeArray: ...
@overload
def rstrip(a: T_co, chars: None | T_co = ...) -> _StringDTypeOrUnicodeArray: ...

@overload
def split(
    a: U_co,
    sep: None | U_co = ...,
    maxsplit: None | i_co = ...,
) -> NDArray[object_]: ...
@overload
def split(
    a: S_co,
    sep: None | S_co = ...,
    maxsplit: None | i_co = ...,
) -> NDArray[object_]: ...
@overload
def split(
    a: _StringDTypeSupportsArray,
    sep: None | _StringDTypeSupportsArray = ...,
    maxsplit: None | i_co = ...,
) -> NDArray[object_]: ...
@overload
def split(
    a: T_co,
    sep: None | T_co = ...,
    maxsplit: None | i_co = ...,
) -> NDArray[object_]: ...

def splitlines(a: UST_co, keepends: None | b_co = ...) -> NDArray[np.object_]: ...

@overload
def strip(a: U_co, chars: None | U_co = ...) -> NDArray[str_]: ...
@overload
def strip(a: S_co, chars: None | S_co = ...) -> NDArray[bytes_]: ...
@overload
def strip(a: _StringDTypeSupportsArray, chars: None | _StringDTypeSupportsArray = ...) -> _StringDTypeArray: ...
@overload
def strip(a: T_co, chars: None | T_co = ...) -> _StringDTypeOrUnicodeArray: ...

@overload
def swapcase(a: U_co) -> NDArray[str_]: ...
@overload
def swapcase(a: S_co) -> NDArray[bytes_]: ...
@overload
def swapcase(a: _StringDTypeSupportsArray) -> _StringDTypeArray: ...
@overload
def swapcase(a: T_co) -> _StringDTypeOrUnicodeArray: ...

@overload
def title(a: U_co) -> NDArray[str_]: ...
@overload
def title(a: S_co) -> NDArray[bytes_]: ...
@overload
def title(a: _StringDTypeSupportsArray) -> _StringDTypeArray: ...
@overload
def title(a: T_co) -> _StringDTypeOrUnicodeArray: ...

@overload
def translate(
    a: U_co,
    table: str,
    deletechars: None | str = ...,
) -> NDArray[str_]: ...
@overload
def translate(
    a: S_co,
    table: str,
    deletechars: None | str = ...,
) -> NDArray[bytes_]: ...
@overload
def translate(
    a: _StringDTypeSupportsArray,
    table: str,
    deletechars: None | str = ...,
) -> _StringDTypeArray: ...
@overload
def translate(
    a: T_co,
    table: str,
    deletechars: None | str = ...,
) -> _StringDTypeOrUnicodeArray: ...

@overload
def upper(a: U_co) -> NDArray[str_]: ...
@overload
def upper(a: S_co) -> NDArray[bytes_]: ...
@overload
def upper(a: _StringDTypeSupportsArray) -> _StringDTypeArray: ...
@overload
def upper(a: T_co) -> _StringDTypeOrUnicodeArray: ...

@overload
def zfill(a: U_co, width: i_co) -> NDArray[str_]: ...
@overload
def zfill(a: S_co, width: i_co) -> NDArray[bytes_]: ...
@overload
def zfill(a: _StringDTypeSupportsArray, width: i_co) -> _StringDTypeArray: ...
@overload
def zfill(a: T_co, width: i_co) -> _StringDTypeOrUnicodeArray: ...

# String information
@overload
def count(
    a: U_co,
    sub: U_co,
    start: i_co = ...,
    end: None | i_co = ...,
) -> NDArray[int_]: ...
@overload
def count(
    a: S_co,
    sub: S_co,
    start: i_co = ...,
    end: None | i_co = ...,
) -> NDArray[int_]: ...
@overload
def count(
    a: T_co,
    sub: T_co,
    start: i_co = ...,
    end: i_co | None = ...,
) -> NDArray[np.int_]: ...

@overload
def endswith(
    a: U_co,
    suffix: U_co,
    start: i_co = ...,
    end: None | i_co = ...,
) -> NDArray[np.bool]: ...
@overload
def endswith(
    a: S_co,
    suffix: S_co,
    start: i_co = ...,
    end: None | i_co = ...,
) -> NDArray[np.bool]: ...
@overload
def endswith(
    a: T_co,
    suffix: T_co,
    start: i_co = ...,
    end: i_co | None = ...,
) -> NDArray[np.bool]: ...

@overload
def find(
    a: U_co,
    sub: U_co,
    start: i_co = ...,
    end: None | i_co = ...,
) -> NDArray[int_]: ...
@overload
def find(
    a: S_co,
    sub: S_co,
    start: i_co = ...,
    end: None | i_co = ...,
) -> NDArray[int_]: ...
@overload
def find(
    a: T_co,
    sub: T_co,
    start: i_co = ...,
    end: i_co | None = ...,
) -> NDArray[np.int_]: ...

@overload
def index(
    a: U_co,
    sub: U_co,
    start: i_co = ...,
    end: None | i_co = ...,
) -> NDArray[int_]: ...
@overload
def index(
    a: S_co,
    sub: S_co,
    start: i_co = ...,
    end: None | i_co = ...,
) -> NDArray[int_]: ...
@overload
def index(
    a: T_co,
    sub: T_co,
    start: i_co = ...,
    end: i_co | None = ...,
) -> NDArray[np.int_]: ...

def isalpha(a: UST_co) -> NDArray[np.bool]: ...
def isalnum(a: UST_co) -> NDArray[np.bool]: ...
def isdecimal(a: U_co | T_co) -> NDArray[np.bool]: ...
def isdigit(a: UST_co) -> NDArray[np.bool]: ...
def islower(a: UST_co) -> NDArray[np.bool]: ...
def isnumeric(a: U_co | T_co) -> NDArray[np.bool]: ...
def isspace(a: UST_co) -> NDArray[np.bool]: ...
def istitle(a: UST_co) -> NDArray[np.bool]: ...
def isupper(a: UST_co) -> NDArray[np.bool]: ...

@overload
def rfind(
    a: U_co,
    sub: U_co,
    start: i_co = ...,
    end: None | i_co = ...,
) -> NDArray[int_]: ...
@overload
def rfind(
    a: S_co,
    sub: S_co,
    start: i_co = ...,
    end: None | i_co = ...,
) -> NDArray[int_]: ...
@overload
def rfind(
    a: T_co,
    sub: T_co,
    start: i_co = ...,
    end: i_co | None = ...,
) -> NDArray[np.int_]: ...

@overload
def rindex(
    a: U_co,
    sub: U_co,
    start: i_co = ...,
    end: None | i_co = ...,
) -> NDArray[int_]: ...
@overload
def rindex(
    a: S_co,
    sub: S_co,
    start: i_co = ...,
    end: None | i_co = ...,
) -> NDArray[int_]: ...
@overload
def rindex(
    a: T_co,
    sub: T_co,
    start: i_co = ...,
    end: i_co | None = ...,
) -> NDArray[np.int_]: ...

@overload
def startswith(
    a: U_co,
    prefix: U_co,
    start: i_co = ...,
    end: None | i_co = ...,
) -> NDArray[np.bool]: ...
@overload
def startswith(
    a: S_co,
    prefix: S_co,
    start: i_co = ...,
    end: None | i_co = ...,
) -> NDArray[np.bool]: ...
@overload
def startswith(
    a: T_co,
    suffix: T_co,
    start: i_co = ...,
    end: i_co | None = ...,
) -> NDArray[np.bool]: ...

def str_len(A: UST_co) -> NDArray[int_]: ...

# Overload 1 and 2: str- or bytes-based array-likes
# overload 3: arbitrary object with unicode=False  (-> bytes_)
# overload 4: arbitrary object with unicode=True  (-> str_)
@overload
def array(
    obj: U_co,
    itemsize: None | int = ...,
    copy: bool = ...,
    unicode: L[False] = ...,
    order: _OrderKACF = ...,
) -> _CharArray[str_]: ...
@overload
def array(
    obj: S_co,
    itemsize: None | int = ...,
    copy: bool = ...,
    unicode: L[False] = ...,
    order: _OrderKACF = ...,
) -> _CharArray[bytes_]: ...
@overload
def array(
    obj: object,
    itemsize: None | int = ...,
    copy: bool = ...,
    unicode: L[False] = ...,
    order: _OrderKACF = ...,
) -> _CharArray[bytes_]: ...
@overload
def array(
    obj: object,
    itemsize: None | int = ...,
    copy: bool = ...,
    unicode: L[True] = ...,
    order: _OrderKACF = ...,
) -> _CharArray[str_]: ...

@overload
def asarray(
    obj: U_co,
    itemsize: None | int = ...,
    unicode: L[False] = ...,
    order: _OrderKACF = ...,
) -> _CharArray[str_]: ...
@overload
def asarray(
    obj: S_co,
    itemsize: None | int = ...,
    unicode: L[False] = ...,
    order: _OrderKACF = ...,
) -> _CharArray[bytes_]: ...
@overload
def asarray(
    obj: object,
    itemsize: None | int = ...,
    unicode: L[False] = ...,
    order: _OrderKACF = ...,
) -> _CharArray[bytes_]: ...
@overload
def asarray(
    obj: object,
    itemsize: None | int = ...,
    unicode: L[True] = ...,
    order: _OrderKACF = ...,
) -> _CharArray[str_]: ...
```
