## Supplementary software v0.2.1 for "Virtual control arms for paediatric myopia trials: external validation of axial-elongation models": einsumfunc.py

```
"""
Implementation of optimized einsum.

"""
import itertools
import operator

from numpy._core.multiarray import c_einsum
from numpy._core.numeric import asanyarray, tensordot
from numpy._core.overrides import array_function_dispatch

__all__ = ['einsum', 'einsum_path']

# importing string for string.ascii_letters would be too slow
# the first import before caching has been measured to take 800 µs (#23777)
einsum_symbols = 'abcdefghijklmnopqrstuvwxyzABCDEFGHIJKLMNOPQRSTUVWXYZ'
einsum_symbols_set = set(einsum_symbols)


def _flop_count(idx_contraction, inner, num_terms, size_dictionary):
    """
    Computes the number of FLOPS in the contraction.

    Parameters
    ----------
    idx_contraction : iterable
        The indices involved in the contraction
    inner : bool
        Does this contraction require an inner product?
    num_terms : int
        The number of terms in a contraction
    size_dictionary : dict
        The size of each of the indices in idx_contraction

    Returns
    -------
    flop_count : int
        The total number of FLOPS required for the contraction.

    Examples
    --------

    >>> _flop_count('abc', False, 1, {'a': 2, 'b':3, 'c':5})
    30

    >>> _flop_count('abc', True, 2, {'a': 2, 'b':3, 'c':5})
    60

    """

    overall_size = _compute_size_by_dict(idx_contraction, size_dictionary)
    op_factor = max(1, num_terms - 1)
    if inner:
        op_factor += 1

    return overall_size * op_factor

def _compute_size_by_dict(indices, idx_dict):
    """
    Computes the product of the elements in indices based on the dictionary
    idx_dict.

    Parameters
    ----------
    indices : iterable
        Indices to base the product on.
    idx_dict : dictionary
        Dictionary of index sizes

    Returns
    -------
    ret : int
        The resulting product.

    Examples
    --------
    >>> _compute_size_by_dict('abbc', {'a': 2, 'b':3, 'c':5})
    90

    """
    ret = 1
    for i in indices:
        ret *= idx_dict[i]
    return ret


def _find_contraction(positions, input_sets, output_set):
    """
    Finds the contraction for a given set of input and output sets.

    Parameters
    ----------
    positions : iterable
        Integer positions of terms used in the contraction.
    input_sets : list
        List of sets that represent the lhs side of the einsum subscript
    output_set : set
        Set that represents the rhs side of the overall einsum subscript

    Returns
    -------
    new_result : set
        The indices of the resulting contraction
    remaining : list
        List of sets that have not been contracted, the new set is appended to
        the end of this list
    idx_removed : set
        Indices removed from the entire contraction
    idx_contraction : set
        The indices used in the current contraction

    Examples
    --------

    # A simple dot product test case
    >>> pos = (0, 1)
    >>> isets = [set('ab'), set('bc')]
    >>> oset = set('ac')
    >>> _find_contraction(pos, isets, oset)
    ({'a', 'c'}, [{'a', 'c'}], {'b'}, {'a', 'b', 'c'})

    # A more complex case with additional terms in the contraction
    >>> pos = (0, 2)
    >>> isets = [set('abd'), set('ac'), set('bdc')]
    >>> oset = set('ac')
    >>> _find_contraction(pos, isets, oset)
    ({'a', 'c'}, [{'a', 'c'}, {'a', 'c'}], {'b', 'd'}, {'a', 'b', 'c', 'd'})
    """

    idx_contract = set()
    idx_remain = output_set.copy()
    remaining = []
    for ind, value in enumerate(input_sets):
        if ind in positions:
            idx_contract |= value
        else:
            remaining.append(value)
            idx_remain |= value

    new_result = idx_remain & idx_contract
    idx_removed = (idx_contract - new_result)
    remaining.append(new_result)

    return (new_result, remaining, idx_removed, idx_contract)


def _optimal_path(input_sets, output_set, idx_dict, memory_limit):
    """
    Computes all possible pair contractions, sieves the results based
    on ``memory_limit`` and returns the lowest cost path. This algorithm
    scales factorial with respect to the elements in the list ``input_sets``.

    Parameters
    ----------
    input_sets : list
        List of sets that represent the lhs side of the einsum subscript
    output_set : set
        Set that represents the rhs side of the overall einsum subscript
    idx_dict : dictionary
        Dictionary of index sizes
    memory_limit : int
        The maximum number of elements in a temporary array

    Returns
    -------
    path : list
        The optimal contraction order within the memory limit constraint.

    Examples
    --------
    >>> isets = [set('abd'), set('ac'), set('bdc')]
    >>> oset = set()
    >>> idx_sizes = {'a': 1, 'b':2, 'c':3, 'd':4}
    >>> _optimal_path(isets, oset, idx_sizes, 5000)
    [(0, 2), (0, 1)]
    """

    full_results = [(0, [], input_sets)]
    for iteration in range(len(input_sets) - 1):
        iter_results = []

        # Compute all unique pairs
        for curr in full_results:
            cost, positions, remaining = curr
            for con in itertools.combinations(
                range(len(input_sets) - iteration), 2
            ):

                # Find the contraction
                cont = _find_contraction(con, remaining, output_set)
                new_result, new_input_sets, idx_removed, idx_contract = cont

                # Sieve the results based on memory_limit
                new_size = _compute_size_by_dict(new_result, idx_dict)
                if new_size > memory_limit:
                    continue

                # Build (total_cost, positions, indices_remaining)
                total_cost = cost + _flop_count(
                    idx_contract, idx_removed, len(con), idx_dict
                )
                new_pos = positions + [con]
                iter_results.append((total_cost, new_pos, new_input_sets))

        # Update combinatorial list, if we did not find anything return best
        # path + remaining contractions
        if iter_results:
            full_results = iter_results
        else:
            path = min(full_results, key=lambda x: x[0])[1]
            path += [tuple(range(len(input_sets) - iteration))]
            return path

    # If we have not found anything return single einsum contraction
    if len(full_results) == 0:
        return [tuple(range(len(input_sets)))]

    path = min(full_results, key=lambda x: x[0])[1]
    return path

def _parse_possible_contraction(
        positions, input_sets, output_set, idx_dict,
        memory_limit, path_cost, naive_cost
    ):
    """Compute the cost (removed size + flops) and resultant indices for
    performing the contraction specified by ``positions``.

    Parameters
    ----------
    positions : tuple of int
        The locations of the proposed tensors to contract.
    input_sets : list of sets
        The indices found on each tensors.
    output_set : set
        The output indices of the expression.
    idx_dict : dict
        Mapping of each index to its size.
    memory_limit : int
        The total allowed size for an intermediary tensor.
    path_cost : int
        The contraction cost so far.
    naive_cost : int
        The cost of the unoptimized expression.

    Returns
    -------
    cost : (int, int)
        A tuple containing the size of any indices removed, and the flop cost.
    positions : tuple of int
        The locations of the proposed tensors to contract.
    new_input_sets : list of sets
        The resulting new list of indices if this proposed contraction
        is performed.

    """

    # Find the contraction
    contract = _find_contraction(positions, input_sets, output_set)
    idx_result, new_input_sets, idx_removed, idx_contract = contract

    # Sieve the results based on memory_limit
    new_size = _compute_size_by_dict(idx_result, idx_dict)
    if new_size > memory_limit:
        return None

    # Build sort tuple
    old_sizes = (
        _compute_size_by_dict(input_sets[p], idx_dict) for p in positions
    )
    removed_size = sum(old_sizes) - new_size

    # NB: removed_size used to be just the size of any removed indices i.e.:
    #     helpers.compute_size_by_dict(idx_removed, idx_dict)
    cost = _flop_count(idx_contract, idx_removed, len(positions), idx_dict)
    sort = (-removed_size, cost)

    # Sieve based on total cost as well
    if (path_cost + cost) > naive_cost:
        return None

    # Add contraction to possible choices
    return [sort, positions, new_input_sets]


def _update_other_results(results, best):
    """Update the positions and provisional input_sets of ``results``
    based on performing the contraction result ``best``. Remove any
    involving the tensors contracted.

    Parameters
    ----------
    results : list
        List of contraction results produced by
        ``_parse_possible_contraction``.
    best : list
        The best contraction of ``results`` i.e. the one that
        will be performed.

    Returns
    -------
    mod_results : list
        The list of modified results, updated with outcome of
        ``best`` contraction.
    """

    best_con = best[1]
    bx, by = best_con
    mod_results = []

    for cost, (x, y), con_sets in results:

        # Ignore results involving tensors just contracted
        if x in best_con or y in best_con:
            continue

        # Update the input_sets
        del con_sets[by - int(by > x) - int(by > y)]
        del con_sets[bx - int(bx > x) - int(bx > y)]
        con_sets.insert(-1, best[2][-1])

        # Update the position indices
        mod_con = x - int(x > bx) - int(x > by), y - int(y > bx) - int(y > by)
        mod_results.append((cost, mod_con, con_sets))

    return mod_results

def _greedy_path(input_sets, output_set, idx_dict, memory_limit):
    """
    Finds the path by contracting the best pair until the input list is
    exhausted. The best pair is found by minimizing the tuple
    ``(-prod(indices_removed), cost)``.  What this amounts to is prioritizing
    matrix multiplication or inner product operations, then Hadamard like
    operations, and finally outer operations. Outer products are limited by
    ``memory_limit``. This algorithm scales cubically with respect to the
    number of elements in the list ``input_sets``.

    Parameters
    ----------
    input_sets : list
        List of sets that represent the lhs side of the einsum subscript
    output_set : set
        Set that represents the rhs side of the overall einsum subscript
    idx_dict : dictionary
        Dictionary of index sizes
    memory_limit : int
        The maximum number of elements in a temporary array

    Returns
    -------
    path : list
        The greedy contraction order within the memory limit constraint.

    Examples
    --------
    >>> isets = [set('abd'), set('ac'), set('bdc')]
    >>> oset = set()
    >>> idx_sizes = {'a': 1, 'b':2, 'c':3, 'd':4}
    >>> _greedy_path(isets, oset, idx_sizes, 5000)
    [(0, 2), (0, 1)]
    """

    # Handle trivial cases that leaked through
    if len(input_sets) == 1:
        return [(0,)]
    elif len(input_sets) == 2:
        return [(0, 1)]

    # Build up a naive cost
    contract = _find_contraction(
        range(len(input_sets)), input_sets, output_set
    )
    idx_result, new_input_sets, idx_removed, idx_contract = contract
    naive_cost = _flop_count(
        idx_contract, idx_removed, len(input_sets), idx_dict
    )

    # Initially iterate over all pairs
    comb_iter = itertools.combinations(range(len(input_sets)), 2)
    known_contractions = []

    path_cost = 0
    path = []

    for iteration in range(len(input_sets) - 1):

        # Iterate over all pairs on the first step, only previously
        # found pairs on subsequent steps
        for positions in comb_iter:

            # Always initially ignore outer products
            if input_sets[positions[0]].isdisjoint(input_sets[positions[1]]):
                continue

            result = _parse_possible_contraction(
                positions, input_sets, output_set, idx_dict,
                memory_limit, path_cost, naive_cost
            )
            if result is not None:
                known_contractions.append(result)

        # If we do not have a inner contraction, rescan pairs
        # including outer products
        if len(known_contractions) == 0:

            # Then check the outer products
            for positions in itertools.combinations(
                range(len(input_sets)), 2
            ):
                result = _parse_possible_contraction(
                    positions, input_sets, output_set, idx_dict,
                    memory_limit, path_cost, naive_cost
                )
                if result is not None:
                    known_contractions.append(result)

            # If we still did not find any remaining contractions,
            # default back to einsum like behavior
            if len(known_contractions) == 0:
                path.append(tuple(range(len(input_sets))))
                break

        # Sort based on first index
        best = min(known_contractions, key=lambda x: x[0])

        # Now propagate as many unused contractions as possible
        # to the next iteration
        known_contractions = _update_other_results(known_contractions, best)

        # Next iteration only compute contractions with the new tensor
        # All other contractions have been accounted for
        input_sets = best[2]
        new_tensor_pos = len(input_sets) - 1
        comb_iter = ((i, new_tensor_pos) for i in range(new_tensor_pos))

        # Update path and total cost
        path.append(best[1])
        path_cost += best[0][1]

    return path


def _can_dot(inputs, result, idx_removed):
    """
    Checks if we can use BLAS (np.tensordot) call and its beneficial to do so.

    Parameters
    ----------
    inputs : list of str
        Specifies the subscripts for summation.
    result : str
        Resulting summation.
    idx_removed : set
        Indices that are removed in the summation


    Returns
    -------
    type : bool
        Returns true if BLAS should and can be used, else False

    Notes
    -----
    If the operations is BLAS level 1 or 2 and is not already aligned
    we default back to einsum as the memory movement to copy is more
    costly than the operation itself.


    Examples
    --------

    # Standard GEMM operation
    >>> _can_dot(['ij', 'jk'], 'ik', set('j'))
    True

    # Can use the standard BLAS, but requires odd data movement
    >>> _can_dot(['ijj', 'jk'], 'ik', set('j'))
    False

    # DDOT where the memory is not aligned
    >>> _can_dot(['ijk', 'ikj'], '', set('ijk'))
    False

    """

    # All `dot` calls remove indices
    if len(idx_removed) == 0:
        return False

    # BLAS can only handle two operands
    if len(inputs) != 2:
        return False

    input_left, input_right = inputs

    for c in set(input_left + input_right):
        # can't deal with repeated indices on same input or more than 2 total
        nl, nr = input_left.count(c), input_right.count(c)
        if (nl > 1) or (nr > 1) or (nl + nr > 2):
            return False

        # can't do implicit summation or dimension collapse e.g.
        #     "ab,bc->c" (implicitly sum over 'a')
        #     "ab,ca->ca" (take diagonal of 'a')
        if nl + nr - 1 == int(c in result):
            return False

    # Build a few temporaries
    set_left = set(input_left)
    set_right = set(input_right)
    keep_left = set_left - idx_removed
    keep_right = set_right - idx_removed
    rs = len(idx_removed)

    # At this point we are a DOT, GEMV, or GEMM operation

    # Handle inner products

    # DDOT with aligned data
    if input_left == input_right:
        return True

    # DDOT without aligned data (better to use einsum)
    if set_left == set_right:
        return False

    # Handle the 4 possible (aligned) GEMV or GEMM cases

    # GEMM or GEMV no transpose
    if input_left[-rs:] == input_right[:rs]:
        return True

    # GEMM or GEMV transpose both
    if input_left[:rs] == input_right[-rs:]:
        return True

    # GEMM or GEMV transpose right
    if input_left[-rs:] == input_right[-rs:]:
        return True

    # GEMM or GEMV transpose left
    if input_left[:rs] == input_right[:rs]:
        return True

    # Einsum is faster than GEMV if we have to copy data
    if not keep_left or not keep_right:
        return False

    # We are a matrix-matrix product, but we need to copy data
    return True


def _parse_einsum_input(operands):
    """
    A reproduction of einsum c side einsum parsing in python.

    Returns
    -------
    input_strings : str
        Parsed input strings
    output_string : str
        Parsed output string
    operands : list of array_like
        The operands to use in the numpy contraction

    Examples
    --------
    The operand list is simplified to reduce printing:

    >>> np.random.seed(123)
    >>> a = np.random.rand(4, 4)
    >>> b = np.random.rand(4, 4, 4)
    >>> _parse_einsum_input(('...a,...a->...', a, b))
    ('za,xza', 'xz', [a, b]) # may vary

    >>> _parse_einsum_input((a, [Ellipsis, 0], b, [Ellipsis, 0]))
    ('za,xza', 'xz', [a, b]) # may vary
    """

    if len(operands) == 0:
        raise ValueError("No input operands")

    if isinstance(operands[0], str):
        subscripts = operands[0].replace(" ", "")
        operands = [asanyarray(v) for v in operands[1:]]

        # Ensure all characters are valid
        for s in subscripts:
            if s in '.,->':
                continue
            if s not in einsum_symbols:
                raise ValueError("Character %s is not a valid symbol." % s)

    else:
        tmp_operands = list(operands)
        operand_list = []
        subscript_list = []
        for p in range(len(operands) // 2):
            operand_list.append(tmp_operands.pop(0))
            subscript_list.append(tmp_operands.pop(0))

        output_list = tmp_operands[-1] if len(tmp_operands) else None
        operands = [asanyarray(v) for v in operand_list]
        subscripts = ""
        last = len(subscript_list) - 1
        for num, sub in enumerate(subscript_list):
            for s in sub:
                if s is Ellipsis:
                    subscripts += "..."
                else:
                    try:
                        s = operator.index(s)
                    except TypeError as e:
                        raise TypeError(
                            "For this input type lists must contain "
                            "either int or Ellipsis"
                        ) from e
                    subscripts += einsum_symbols[s]
            if num != last:
                subscripts += ","

        if output_list is not None:
            subscripts += "->"
            for s in output_list:
                if s is Ellipsis:
                    subscripts += "..."
                else:
                    try:
                        s = operator.index(s)
                    except TypeError as e:
                        raise TypeError(
                            "For this input type lists must contain "
                            "either int or Ellipsis"
                        ) from e
                    subscripts += einsum_symbols[s]
    # Check for proper "->"
    if ("-" in subscripts) or (">" in subscripts):
        invalid = (subscripts.count("-") > 1) or (subscripts.count(">") > 1)
        if invalid or (subscripts.count("->") != 1):
            raise ValueError("Subscripts can only contain one '->'.")

    # Parse ellipses
    if "." in subscripts:
        used = subscripts.replace(".", "").replace(",", "").replace("->", "")
        unused = list(einsum_symbols_set - set(used))
        ellipse_inds = "".join(unused)
        longest = 0

        if "->" in subscripts:
            input_tmp, output_sub = subscripts.split("->")
            split_subscripts = input_tmp.split(",")
            out_sub = True
        else:
            split_subscripts = subscripts.split(',')
            out_sub = False

        for num, sub in enumerate(split_subscripts):
            if "." in sub:
                if (sub.count(".") != 3) or (sub.count("...") != 1):
                    raise ValueError("Invalid Ellipses.")

                # Take into account numerical values
                if operands[num].shape == ():
                    ellipse_count = 0
                else:
                    ellipse_count = max(operands[num].ndim, 1)
                    ellipse_count -= (len(sub) - 3)

                if ellipse_count > longest:
                    longest = ellipse_count

                if ellipse_count < 0:
                    raise ValueError("Ellipses lengths do not match.")
                elif ellipse_count == 0:
                    split_subscripts[num] = sub.replace('...', '')
                else:
                    rep_inds = ellipse_inds[-ellipse_count:]
                    split_subscripts[num] = sub.replace('...', rep_inds)

        subscripts = ",".join(split_subscripts)
        if longest == 0:
            out_ellipse = ""
        else:
            out_ellipse = ellipse_inds[-longest:]

        if out_sub:
            subscripts += "->" + output_sub.replace("...", out_ellipse)
        else:
            # Special care for outputless ellipses
            output_subscript = ""
            tmp_subscripts = subscripts.replace(",", "")
            for s in sorted(set(tmp_subscripts)):
                if s not in (einsum_symbols):
                    raise ValueError("Character %s is not a valid symbol." % s)
                if tmp_subscripts.count(s) == 1:
                    output_subscript += s
            normal_inds = ''.join(sorted(set(output_subscript) -
                                         set(out_ellipse)))

            subscripts += "->" + out_ellipse + normal_inds

    # Build output string if does not exist
    if "->" in subscripts:
        input_subscripts, output_subscript = subscripts.split("->")
    else:
        input_subscripts = subscripts
        # Build output subscripts
        tmp_subscripts = subscripts.replace(",", "")
        output_subscript = ""
        for s in sorted(set(tmp_subscripts)):
            if s not in einsum_symbols:
                raise ValueError("Character %s is not a valid symbol." % s)
            if tmp_subscripts.count(s) == 1:
                output_subscript += s

    # Make sure output subscripts are in the input
    for char in output_subscript:
        if output_subscript.count(char) != 1:
            raise ValueError("Output character %s appeared more than once in "
                             "the output." % char)
        if char not in input_subscripts:
            raise ValueError("Output character %s did not appear in the input"
                             % char)

    # Make sure number operands is equivalent to the number of terms
    if len(input_subscripts.split(',')) != len(operands):
        raise ValueError("Number of einsum subscripts must be equal to the "
                         "number of operands.")

    return (input_subscripts, output_subscript, operands)


def _einsum_path_dispatcher(*operands, optimize=None, einsum_call=None):
    # NOTE: technically, we should only dispatch on array-like arguments, not
    # subscripts (given as strings). But separating operands into
    # arrays/subscripts is a little tricky/slow (given einsum's two supported
    # signatures), so as a practical shortcut we dispatch on everything.
    # Strings will be ignored for dispatching since they don't define
    # __array_function__.
    return operands


@array_function_dispatch(_einsum_path_dispatcher, module='numpy')
def einsum_path(*operands, optimize='greedy', einsum_call=False):
    """
    einsum_path(subscripts, *operands, optimize='greedy')

    Evaluates the lowest cost contraction order for an einsum expression by
    considering the creation of intermediate arrays.

    Parameters
    ----------
    subscripts : str
        Specifies the subscripts for summation.
    *operands : list of array_like
        These are the arrays for the operation.
    optimize : {bool, list, tuple, 'greedy', 'optimal'}
        Choose the type of path. If a tuple is provided, the second argument is
        assumed to be the maximum intermediate size created. If only a single
        argument is provided the largest input or output array size is used
        as a maximum intermediate size.

        * if a list is given that starts with ``einsum_path``, uses this as the
          contraction path
        * if False no optimization is taken
        * if True defaults to the 'greedy' algorithm
        * 'optimal' An algorithm that combinatorially explores all possible
          ways of contracting the listed tensors and chooses the least costly
          path. Scales exponentially with the number of terms in the
          contraction.
        * 'greedy' An algorithm that chooses the best pair contraction
          at each step. Effectively, this algorithm searches the largest inner,
          Hadamard, and then outer products at each step. Scales cubically with
          the number of terms in the contraction. Equivalent to the 'optimal'
          path for most contractions.

        Default is 'greedy'.

    Returns
    -------
    path : list of tuples
        A list representation of the einsum path.
    string_repr : str
        A printable representation of the einsum path.

    Notes
    -----
    The resulting path indicates which terms of the input contraction should be
    contracted first, the result of this contraction is then appended to the
    end of the contraction list. This list can then be iterated over until all
    intermediate contractions are complete.

    See Also
    --------
    einsum, linalg.multi_dot

    Examples
    --------

    We can begin with a chain dot example. In this case, it is optimal to
    contract the ``b`` and ``c`` tensors first as represented by the first
    element of the path ``(1, 2)``. The resulting tensor is added to the end
    of the contraction and the remaining contraction ``(0, 1)`` is then
    completed.

    >>> np.random.seed(123)
    >>> a = np.random.rand(2, 2)
    >>> b = np.random.rand(2, 5)
    >>> c = np.random.rand(5, 2)
    >>> path_info = np.einsum_path('ij,jk,kl->il', a, b, c, optimize='greedy')
    >>> print(path_info[0])
    ['einsum_path', (1, 2), (0, 1)]
    >>> print(path_info[1])
      Complete contraction:  ij,jk,kl->il # may vary
             Naive scaling:  4
         Optimized scaling:  3
          Naive FLOP count:  1.600e+02
      Optimized FLOP count:  5.600e+01
       Theoretical speedup:  2.857
      Largest intermediate:  4.000e+00 elements
    -------------------------------------------------------------------------
    scaling                  current                                remaining
    -------------------------------------------------------------------------
       3                   kl,jk->jl                                ij,jl->il
       3                   jl,ij->il                                   il->il


    A more complex index transformation example.

    >>> I = np.random.rand(10, 10, 10, 10)
    >>> C = np.random.rand(10, 10)
    >>> path_info = np.einsum_path('ea,fb,abcd,gc,hd->efgh', C, C, I, C, C,
    ...                            optimize='greedy')

    >>> print(path_info[0])
    ['einsum_path', (0, 2), (0, 3), (0, 2), (0, 1)]
    >>> print(path_info[1])
      Complete contraction:  ea,fb,abcd,gc,hd->efgh # may vary
             Naive scaling:  8
         Optimized scaling:  5
          Naive FLOP count:  8.000e+08
      Optimized FLOP count:  8.000e+05
       Theoretical speedup:  1000.000
      Largest intermediate:  1.000e+04 elements
    --------------------------------------------------------------------------
    scaling                  current                                remaining
    --------------------------------------------------------------------------
       5               abcd,ea->bcde                      fb,gc,hd,bcde->efgh
       5               bcde,fb->cdef                         gc,hd,cdef->efgh
       5               cdef,gc->defg                            hd,defg->efgh
       5               defg,hd->efgh                               efgh->efgh
    """

    # Figure out what the path really is
    path_type = optimize
    if path_type is True:
        path_type = 'greedy'
    if path_type is None:
        path_type = False

    explicit_einsum_path = False
    memory_limit = None

    # No optimization or a named path algorithm
    if (path_type is False) or isinstance(path_type, str):
        pass

    # Given an explicit path
    elif len(path_type) and (path_type[0] == 'einsum_path'):
        explicit_einsum_path = True

    # Path tuple with memory limit
    elif ((len(path_type) == 2) and isinstance(path_type[0], str) and
            isinstance(path_type[1], (int, float))):
        memory_limit = int(path_type[1])
        path_type = path_type[0]

    else:
        raise TypeError("Did not understand the path: %s" % str(path_type))

    # Hidden option, only einsum should call this
    einsum_call_arg = einsum_call

    # Python side parsing
    input_subscripts, output_subscript, operands = (
        _parse_einsum_input(operands)
    )

    # Build a few useful list and sets
    input_list = input_subscripts.split(',')
    input_sets = [set(x) for x in input_list]
    output_set = set(output_subscript)
    indices = set(input_subscripts.replace(',', ''))

    # Get length of each unique dimension and ensure all dimensions are correct
    dimension_dict = {}
    broadcast_indices = [[] for x in range(len(input_list))]
    for tnum, term in enumerate(input_list):
        sh = operands[tnum].shape
        if len(sh) != len(term):
            raise ValueError("Einstein sum subscript %s does not contain the "
                             "correct number of indices for operand %d."
                             % (input_subscripts[tnum], tnum))
        for cnum, char in enumerate(term):
            dim = sh[cnum]

            # Build out broadcast indices
            if dim == 1:
                broadcast_indices[tnum].append(char)

            if char in dimension_dict.keys():
                # For broadcasting cases we always want the largest dim size
                if dimension_dict[char] == 1:
                    dimension_dict[char] = dim
                elif dim not in (1, dimension_dict[char]):
                    raise ValueError("Size of label '%s' for operand %d (%d) "
                                     "does not match previous terms (%d)."
                                     % (char, tnum, dimension_dict[char], dim))
            else:
                dimension_dict[char] = dim

    # Convert broadcast inds to sets
    broadcast_indices = [set(x) for x in broadcast_indices]

    # Compute size of each input array plus the output array
    size_list = [_compute_size_by_dict(term, dimension_dict)
                 for term in input_list + [output_subscript]]
    max_size = max(size_list)

    if memory_limit is None:
        memory_arg = max_size
    else:
        memory_arg = memory_limit

    # Compute naive cost
    # This isn't quite right, need to look into exactly how einsum does this
    inner_product = (sum(len(x) for x in input_sets) - len(indices)) > 0
    naive_cost = _flop_count(
        indices, inner_product, len(input_list), dimension_dict
    )

    # Compute the path
    if explicit_einsum_path:
        path = path_type[1:]
    elif (
        (path_type is False)
        or (len(input_list) in [1, 2])
        or (indices == output_set)
    ):
        # Nothing to be optimized, leave it to einsum
        path = [tuple(range(len(input_list)))]
    elif path_type == "greedy":
        path = _greedy_path(
            input_sets, output_set, dimension_dict, memory_arg
        )
    elif path_type == "optimal":
        path = _optimal_path(
            input_sets, output_set, dimension_dict, memory_arg
        )
    else:
        raise KeyError("Path name %s not found", path_type)

    cost_list, scale_list, size_list, contraction_list = [], [], [], []

    # Build contraction tuple (positions, gemm, einsum_str, remaining)
    for cnum, contract_inds in enumerate(path):
        # Make sure we remove inds from right to left
        contract_inds = tuple(sorted(contract_inds, reverse=True))

        contract = _find_contraction(contract_inds, input_sets, output_set)
        out_inds, input_sets, idx_removed, idx_contract = contract

        cost = _flop_count(
            idx_contract, idx_removed, len(contract_inds), dimension_dict
        )
        cost_list.append(cost)
        scale_list.append(len(idx_contract))
        size_list.append(_compute_size_by_dict(out_inds, dimension_dict))

        bcast = set()
        tmp_inputs = []
        for x in contract_inds:
            tmp_inputs.append(input_list.pop(x))
            bcast |= broadcast_indices.pop(x)

        new_bcast_inds = bcast - idx_removed

        # If we're broadcasting, nix blas
        if not len(idx_removed & bcast):
            do_blas = _can_dot(tmp_inputs, out_inds, idx_removed)
        else:
            do_blas = False

        # Last contraction
        if (cnum - len(path)) == -1:
            idx_result = output_subscript
        else:
            sort_result = [(dimension_dict[ind], ind) for ind in out_inds]
            idx_result = "".join([x[1] for x in sorted(sort_result)])

        input_list.append(idx_result)
        broadcast_indices.append(new_bcast_inds)
        einsum_str = ",".join(tmp_inputs) + "->" + idx_result

        contraction = (
            contract_inds, idx_removed, einsum_str, input_list[:], do_blas
        )
        contraction_list.append(contraction)

    opt_cost = sum(cost_list) + 1

    if len(input_list) != 1:
        # Explicit "einsum_path" is usually trusted, but we detect this kind of
        # mistake in order to prevent from returning an intermediate value.
        raise RuntimeError(
            "Invalid einsum_path is specified: {} more operands has to be "
            "contracted.".format(len(input_list) - 1))

    if einsum_call_arg:
        return (operands, contraction_list)

    # Return the path along with a nice string representation
    overall_contraction = input_subscripts + "->" + output_subscript
    header = ("scaling", "current", "remaining")

    speedup = naive_cost / opt_cost
    max_i = max(size_list)

    path_print = "  Complete contraction:  %s\n" % overall_contraction
    path_print += "         Naive scaling:  %d\n" % len(indices)
    path_print += "     Optimized scaling:  %d\n" % max(scale_list)
    path_print += "      Naive FLOP count:  %.3e\n" % naive_cost
    path_print += "  Optimized FLOP count:  %.3e\n" % opt_cost
    path_print += "   Theoretical speedup:  %3.3f\n" % speedup
    path_print += "  Largest intermediate:  %.3e elements\n" % max_i
    path_print += "-" * 74 + "\n"
    path_print += "%6s %24s %40s\n" % header
    path_print += "-" * 74

    for n, contraction in enumerate(contraction_list):
        inds, idx_rm, einsum_str, remaining, blas = contraction
        remaining_str = ",".join(remaining) + "->" + output_subscript
        path_run = (scale_list[n], einsum_str, remaining_str)
        path_print += "\n%4d    %24s %40s" % path_run

    path = ['einsum_path'] + path
    return (path, path_print)


def _einsum_dispatcher(*operands, out=None, optimize=None, **kwargs):
    # Arguably we dispatch on more arguments than we really should; see note in
    # _einsum_path_dispatcher for why.
    yield from operands
    yield out


# Rewrite einsum to handle different cases
@array_function_dispatch(_einsum_dispatcher, module='numpy')
def einsum(*operands, out=None, optimize=False, **kwargs):
    """
    einsum(subscripts, *operands, out=None, dtype=None, order='K',
           casting='safe', optimize=False)

    Evaluates the Einstein summation convention on the operands.

    Using the Einstein summation convention, many common multi-dimensional,
    linear algebraic array operations can be represented in a simple fashion.
    In *implicit* mode `einsum` computes these values.

    In *explicit* mode, `einsum` provides further flexibility to compute
    other array operations that might not be considered classical Einstein
    summation operations, by disabling, or forcing summation over specified
    subscript labels.

    See the notes and examples for clarification.

    Parameters
    ----------
    subscripts : str
        Specifies the subscripts for summation as comma separated list of
        subscript labels. An implicit (classical Einstein summation)
        calculation is performed unless the explicit indicator '->' is
        included as well as subscript labels of the precise output form.
    operands : list of array_like
        These are the arrays for the operation.
    out : ndarray, optional
        If provided, the calculation is done into this array.
    dtype : {data-type, None}, optional
        If provided, forces the calculation to use the data type specified.
        Note that you may have to also give a more liberal `casting`
        parameter to allow the conversions. Default is None.
    order : {'C', 'F', 'A', 'K'}, optional
        Controls the memory layout of the output. 'C' means it should
        be C contiguous. 'F' means it should be Fortran contiguous,
        'A' means it should be 'F' if the inputs are all 'F', 'C' otherwise.
        'K' means it should be as close to the layout as the inputs as
        is possible, including arbitrarily permuted axes.
        Default is 'K'.
    casting : {'no', 'equiv', 'safe', 'same_kind', 'unsafe'}, optional
        Controls what kind of data casting may occur.  Setting this to
        'unsafe' is not recommended, as it can adversely affect accumulations.

        * 'no' means the data types should not be cast at all.
        * 'equiv' means only byte-order changes are allowed.
        * 'safe' means only casts which can preserve values are allowed.
        * 'same_kind' means only safe casts or casts within a kind,
          like float64 to float32, are allowed.
        * 'unsafe' means any data conversions may be done.

        Default is 'safe'.
    optimize : {False, True, 'greedy', 'optimal'}, optional
        Controls if intermediate optimization should occur. No optimization
        will occur if False and True will default to the 'greedy' algorithm.
        Also accepts an explicit contraction list from the ``np.einsum_path``
        function. See ``np.einsum_path`` for more details. Defaults to False.

    Returns
    -------
    output : ndarray
        The calculation based on the Einstein summation convention.

    See Also
    --------
    einsum_path, dot, inner, outer, tensordot, linalg.multi_dot
    einsum:
        Similar verbose interface is provided by the
        `einops <https://github.com/arogozhnikov/einops>`_ package to cover
        additional operations: transpose, reshape/flatten, repeat/tile,
        squeeze/unsqueeze and reductions.
        The `opt_einsum <https://optimized-einsum.readthedocs.io/en/stable/>`_
        optimizes contraction order for einsum-like expressions
        in backend-agnostic manner.

    Notes
    -----
    The Einstein summation convention can be used to compute
    many multi-dimensional, linear algebraic array operations. `einsum`
    provides a succinct way of representing these.

    A non-exhaustive list of these operations,
    which can be computed by `einsum`, is shown below along with examples:

    * Trace of an array, :py:func:`numpy.trace`.
    * Return a diagonal, :py:func:`numpy.diag`.
    * Array axis summations, :py:func:`numpy.sum`.
    * Transpositions and permutations, :py:func:`numpy.transpose`.
    * Matrix multiplication and dot product, :py:func:`numpy.matmul`
        :py:func:`numpy.dot`.
    * Vector inner and outer products, :py:func:`numpy.inner`
        :py:func:`numpy.outer`.
    * Broadcasting, element-wise and scalar multiplication,
        :py:func:`numpy.multiply`.
    * Tensor contractions, :py:func:`numpy.tensordot`.
    * Chained array operations, in efficient calculation order,
        :py:func:`numpy.einsum_path`.

    The subscripts string is a comma-separated list of subscript labels,
    where each label refers to a dimension of the corresponding operand.
    Whenever a label is repeated it is summed, so ``np.einsum('i,i', a, b)``
    is equivalent to :py:func:`np.inner(a,b) <numpy.inner>`. If a label
    appears only once, it is not summed, so ``np.einsum('i', a)``
    produces a view of ``a`` with no changes. A further example
    ``np.einsum('ij,jk', a, b)`` describes traditional matrix multiplication
    and is equivalent to :py:func:`np.matmul(a,b) <numpy.matmul>`.
    Repeated subscript labels in one operand take the diagonal.
    For example, ``np.einsum('ii', a)`` is equivalent to
    :py:func:`np.trace(a) <numpy.trace>`.

    In *implicit mode*, the chosen subscripts are important
    since the axes of the output are reordered alphabetically.  This
    means that ``np.einsum('ij', a)`` doesn't affect a 2D array, while
    ``np.einsum('ji', a)`` takes its transpose. Additionally,
    ``np.einsum('ij,jk', a, b)`` returns a matrix multiplication, while,
    ``np.einsum('ij,jh', a, b)`` returns the transpose of the
    multiplication since subscript 'h' precedes subscript 'i'.

    In *explicit mode* the output can be directly controlled by
    specifying output subscript labels.  This requires the
    identifier '->' as well as the list of output subscript labels.
    This feature increases the flexibility of the function since
    summing can be disabled or forced when required. The call
    ``np.einsum('i->', a)`` is like :py:func:`np.sum(a) <numpy.sum>`
    if ``a`` is a 1-D array, and ``np.einsum('ii->i', a)``
    is like :py:func:`np.diag(a) <numpy.diag>` if ``a`` is a square 2-D array.
    The difference is that `einsum` does not allow broadcasting by default.
    Additionally ``np.einsum('ij,jh->ih', a, b)`` directly specifies the
    order of the output subscript labels and therefore returns matrix
    multiplication, unlike the example above in implicit mode.

    To enable and control broadcasting, use an ellipsis.  Default
    NumPy-style broadcasting is done by adding an ellipsis
    to the left of each term, like ``np.einsum('...ii->...i', a)``.
    ``np.einsum('...i->...', a)`` is like
    :py:func:`np.sum(a, axis=-1) <numpy.sum>` for array ``a`` of any shape.
    To take the trace along the first and last axes,
    you can do ``np.einsum('i...i', a)``, or to do a matrix-matrix
    product with the left-most indices instead of rightmost, one can do
    ``np.einsum('ij...,jk...->ik...', a, b)``.

    When there is only one operand, no axes are summed, and no output
    parameter is provided, a view into the operand is returned instead
    of a new array.  Thus, taking the diagonal as ``np.einsum('ii->i', a)``
    produces a view (changed in version 1.10.0).

    `einsum` also provides an alternative way to provide the subscripts and
    operands as ``einsum(op0, sublist0, op1, sublist1, ..., [sublistout])``.
    If the output shape is not provided in this format `einsum` will be
    calculated in implicit mode, otherwise it will be performed explicitly.
    The examples below have corresponding `einsum` calls with the two
    parameter methods.

    Views returned from einsum are now writeable whenever the input array
    is writeable. For example, ``np.einsum('ijk...->kji...', a)`` will now
    have the same effect as :py:func:`np.swapaxes(a, 0, 2) <numpy.swapaxes>`
    and ``np.einsum('ii->i', a)`` will return a writeable view of the diagonal
    of a 2D array.

    Added the ``optimize`` argument which will optimize the contraction order
    of an einsum expression. For a contraction with three or more operands
    this can greatly increase the computational efficiency at the cost of
    a larger memory footprint during computation.

    Typically a 'greedy' algorithm is applied which empirical tests have shown
    returns the optimal path in the majority of cases. In some cases 'optimal'
    will return the superlative path through a more expensive, exhaustive
    search. For iterative calculations it may be advisable to calculate
    the optimal path once and reuse that path by supplying it as an argument.
    An example is given below.

    See :py:func:`numpy.einsum_path` for more details.

    Examples
    --------
    >>> a = np.arange(25).reshape(5,5)
    >>> b = np.arange(5)
    >>> c = np.arange(6).reshape(2,3)

    Trace of a matrix:

    >>> np.einsum('ii', a)
    60
    >>> np.einsum(a, [0,0])
    60
    >>> np.trace(a)
    60

    Extract the diagonal (requires explicit form):

    >>> np.einsum('ii->i', a)
    array([ 0,  6, 12, 18, 24])
    >>> np.einsum(a, [0,0], [0])
    array([ 0,  6, 12, 18, 24])
    >>> np.diag(a)
    array([ 0,  6, 12, 18, 24])

    Sum over an axis (requires explicit form):

    >>> np.einsum('ij->i', a)
    array([ 10,  35,  60,  85, 110])
    >>> np.einsum(a, [0,1], [0])
    array([ 10,  35,  60,  85, 110])
    >>> np.sum(a, axis=1)
    array([ 10,  35,  60,  85, 110])

    For higher dimensional arrays summing a single axis can be done
    with ellipsis:

    >>> np.einsum('...j->...', a)
    array([ 10,  35,  60,  85, 110])
    >>> np.einsum(a, [Ellipsis,1], [Ellipsis])
    array([ 10,  35,  60,  85, 110])

    Compute a matrix transpose, or reorder any number of axes:

    >>> np.einsum('ji', c)
    array([[0, 3],
           [1, 4],
           [2, 5]])
    >>> np.einsum('ij->ji', c)
    array([[0, 3],
           [1, 4],
           [2, 5]])
    >>> np.einsum(c, [1,0])
    array([[0, 3],
           [1, 4],
           [2, 5]])
    >>> np.transpose(c)
    array([[0, 3],
           [1, 4],
           [2, 5]])

    Vector inner products:

    >>> np.einsum('i,i', b, b)
    30
    >>> np.einsum(b, [0], b, [0])
    30
    >>> np.inner(b,b)
    30

    Matrix vector multiplication:

    >>> np.einsum('ij,j', a, b)
    array([ 30,  80, 130, 180, 230])
    >>> np.einsum(a, [0,1], b, [1])
    array([ 30,  80, 130, 180, 230])
    >>> np.dot(a, b)
    array([ 30,  80, 130, 180, 230])
    >>> np.einsum('...j,j', a, b)
    array([ 30,  80, 130, 180, 230])

    Broadcasting and scalar multiplication:

    >>> np.einsum('..., ...', 3, c)
    array([[ 0,  3,  6],
           [ 9, 12, 15]])
    >>> np.einsum(',ij', 3, c)
    array([[ 0,  3,  6],
           [ 9, 12, 15]])
    >>> np.einsum(3, [Ellipsis], c, [Ellipsis])
    array([[ 0,  3,  6],
           [ 9, 12, 15]])
    >>> np.multiply(3, c)
    array([[ 0,  3,  6],
           [ 9, 12, 15]])

    Vector outer product:

    >>> np.einsum('i,j', np.arange(2)+1, b)
    array([[0, 1, 2, 3, 4],
           [0, 2, 4, 6, 8]])
    >>> np.einsum(np.arange(2)+1, [0], b, [1])
    array([[0, 1, 2, 3, 4],
           [0, 2, 4, 6, 8]])
    >>> np.outer(np.arange(2)+1, b)
    array([[0, 1, 2, 3, 4],
           [0, 2, 4, 6, 8]])

    Tensor contraction:

    >>> a = np.arange(60.).reshape(3,4,5)
    >>> b = np.arange(24.).reshape(4,3,2)
    >>> np.einsum('ijk,jil->kl', a, b)
    array([[4400., 4730.],
           [4532., 4874.],
           [4664., 5018.],
           [4796., 5162.],
           [4928., 5306.]])
    >>> np.einsum(a, [0,1,2], b, [1,0,3], [2,3])
    array([[4400., 4730.],
           [4532., 4874.],
           [4664., 5018.],
           [4796., 5162.],
           [4928., 5306.]])
    >>> np.tensordot(a,b, axes=([1,0],[0,1]))
    array([[4400., 4730.],
           [4532., 4874.],
           [4664., 5018.],
           [4796., 5162.],
           [4928., 5306.]])

    Writeable returned arrays (since version 1.10.0):

    >>> a = np.zeros((3, 3))
    >>> np.einsum('ii->i', a)[:] = 1
    >>> a
    array([[1., 0., 0.],
           [0., 1., 0.],
           [0., 0., 1.]])

    Example of ellipsis use:

    >>> a = np.arange(6).reshape((3,2))
    >>> b = np.arange(12).reshape((4,3))
    >>> np.einsum('ki,jk->ij', a, b)
    array([[10, 28, 46, 64],
           [13, 40, 67, 94]])
    >>> np.einsum('ki,...k->i...', a, b)
    array([[10, 28, 46, 64],
           [13, 40, 67, 94]])
    >>> np.einsum('k...,jk', a, b)
    array([[10, 28, 46, 64],
           [13, 40, 67, 94]])

    Chained array operations. For more complicated contractions, speed ups
    might be achieved by repeatedly computing a 'greedy' path or pre-computing
    the 'optimal' path and repeatedly applying it, using an `einsum_path`
    insertion (since version 1.12.0). Performance improvements can be
    particularly significant with larger arrays:

    >>> a = np.ones(64).reshape(2,4,8)

    Basic `einsum`: ~1520ms  (benchmarked on 3.1GHz Intel i5.)

    >>> for iteration in range(500):
    ...     _ = np.einsum('ijk,ilm,njm,nlk,abc->',a,a,a,a,a)

    Sub-optimal `einsum` (due to repeated path calculation time): ~330ms

    >>> for iteration in range(500):
    ...     _ = np.einsum('ijk,ilm,njm,nlk,abc->',a,a,a,a,a,
    ...         optimize='optimal')

    Greedy `einsum` (faster optimal path approximation): ~160ms

    >>> for iteration in range(500):
    ...     _ = np.einsum('ijk,ilm,njm,nlk,abc->',a,a,a,a,a, optimize='greedy')

    Optimal `einsum` (best usage pattern in some use cases): ~110ms

    >>> path = np.einsum_path('ijk,ilm,njm,nlk,abc->',a,a,a,a,a,
    ...     optimize='optimal')[0]
    >>> for iteration in range(500):
    ...     _ = np.einsum('ijk,ilm,njm,nlk,abc->',a,a,a,a,a, optimize=path)

    """
    # Special handling if out is specified
    specified_out = out is not None

    # If no optimization, run pure einsum
    if optimize is False:
        if specified_out:
            kwargs['out'] = out
        return c_einsum(*operands, **kwargs)

    # Check the kwargs to avoid a more cryptic error later, without having to
    # repeat default values here
    valid_einsum_kwargs = ['dtype', 'order', 'casting']
    unknown_kwargs = [k for (k, v) in kwargs.items() if
                      k not in valid_einsum_kwargs]
    if len(unknown_kwargs):
        raise TypeError("Did not understand the following kwargs: %s"
                        % unknown_kwargs)

    # Build the contraction list and operand
    operands, contraction_list = einsum_path(*operands, optimize=optimize,
                                             einsum_call=True)

    # Handle order kwarg for output array, c_einsum allows mixed case
    output_order = kwargs.pop('order', 'K')
    if output_order.upper() == 'A':
        if all(arr.flags.f_contiguous for arr in operands):
            output_order = 'F'
        else:
            output_order = 'C'

    # Start contraction loop
    for num, contraction in enumerate(contraction_list):
        inds, idx_rm, einsum_str, remaining, blas = contraction
        tmp_operands = [operands.pop(x) for x in inds]

        # Do we need to deal with the output?
        handle_out = specified_out and ((num + 1) == len(contraction_list))

        # Call tensordot if still possible
        if blas:
            # Checks have already been handled
            input_str, results_index = einsum_str.split('->')
            input_left, input_right = input_str.split(',')

            tensor_result = input_left + input_right
            for s in idx_rm:
                tensor_result = tensor_result.replace(s, "")

            # Find indices to contract over
            left_pos, right_pos = [], []
            for s in sorted(idx_rm):
                left_pos.append(input_left.find(s))
                right_pos.append(input_right.find(s))

            # Contract!
            new_view = tensordot(
                *tmp_operands, axes=(tuple(left_pos), tuple(right_pos))
            )

            # Build a new view if needed
            if (tensor_result != results_index) or handle_out:
                if handle_out:
                    kwargs["out"] = out
                new_view = c_einsum(
                    tensor_result + '->' + results_index, new_view, **kwargs
                )

        # Call einsum
        else:
            # If out was specified
            if handle_out:
                kwargs["out"] = out

            # Do the contraction
            new_view = c_einsum(einsum_str, *tmp_operands, **kwargs)

        # Append new items and dereference what we can
        operands.append(new_view)
        del tmp_operands, new_view

    if specified_out:
        return out
    else:
        return asanyarray(operands[0], order=output_order)
```
