## Supplementary software v0.2.1 for "Virtual control arms for paediatric myopia trials: external validation of axial-elongation models": einsumfunc.pyi

```
from collections.abc import Sequence
from typing import TypeAlias, TypeVar, Any, overload, Literal

import numpy as np
from numpy import number, _OrderKACF
from numpy._typing import (
    NDArray,
    _ArrayLikeBool_co,
    _ArrayLikeUInt_co,
    _ArrayLikeInt_co,
    _ArrayLikeFloat_co,
    _ArrayLikeComplex_co,
    _ArrayLikeObject_co,
    _DTypeLikeBool,
    _DTypeLikeUInt,
    _DTypeLikeInt,
    _DTypeLikeFloat,
    _DTypeLikeComplex,
    _DTypeLikeComplex_co,
    _DTypeLikeObject,
)

__all__ = ["einsum", "einsum_path"]

_ArrayType = TypeVar(
    "_ArrayType",
    bound=NDArray[np.bool | number[Any]],
)

_OptimizeKind: TypeAlias = bool | Literal["greedy", "optimal"] | Sequence[Any] | None
_CastingSafe: TypeAlias = Literal["no", "equiv", "safe", "same_kind"]
_CastingUnsafe: TypeAlias = Literal["unsafe"]


# TODO: Properly handle the `casting`-based combinatorics
# TODO: We need to evaluate the content `__subscripts` in order
# to identify whether or an array or scalar is returned. At a cursory
# glance this seems like something that can quite easily be done with
# a mypy plugin.
# Something like `is_scalar = bool(__subscripts.partition("->")[-1])`
@overload
def einsum(
    subscripts: str | _ArrayLikeInt_co,
    /,
    *operands: _ArrayLikeBool_co,
    out: None = ...,
    dtype: None | _DTypeLikeBool = ...,
    order: _OrderKACF = ...,
    casting: _CastingSafe = ...,
    optimize: _OptimizeKind = ...,
) -> Any: ...
@overload
def einsum(
    subscripts: str | _ArrayLikeInt_co,
    /,
    *operands: _ArrayLikeUInt_co,
    out: None = ...,
    dtype: None | _DTypeLikeUInt = ...,
    order: _OrderKACF = ...,
    casting: _CastingSafe = ...,
    optimize: _OptimizeKind = ...,
) -> Any: ...
@overload
def einsum(
    subscripts: str | _ArrayLikeInt_co,
    /,
    *operands: _ArrayLikeInt_co,
    out: None = ...,
    dtype: None | _DTypeLikeInt = ...,
    order: _OrderKACF = ...,
    casting: _CastingSafe = ...,
    optimize: _OptimizeKind = ...,
) -> Any: ...
@overload
def einsum(
    subscripts: str | _ArrayLikeInt_co,
    /,
    *operands: _ArrayLikeFloat_co,
    out: None = ...,
    dtype: None | _DTypeLikeFloat = ...,
    order: _OrderKACF = ...,
    casting: _CastingSafe = ...,
    optimize: _OptimizeKind = ...,
) -> Any: ...
@overload
def einsum(
    subscripts: str | _ArrayLikeInt_co,
    /,
    *operands: _ArrayLikeComplex_co,
    out: None = ...,
    dtype: None | _DTypeLikeComplex = ...,
    order: _OrderKACF = ...,
    casting: _CastingSafe = ...,
    optimize: _OptimizeKind = ...,
) -> Any: ...
@overload
def einsum(
    subscripts: str | _ArrayLikeInt_co,
    /,
    *operands: Any,
    casting: _CastingUnsafe,
    dtype: None | _DTypeLikeComplex_co = ...,
    out: None = ...,
    order: _OrderKACF = ...,
    optimize: _OptimizeKind = ...,
) -> Any: ...
@overload
def einsum(
    subscripts: str | _ArrayLikeInt_co,
    /,
    *operands: _ArrayLikeComplex_co,
    out: _ArrayType,
    dtype: None | _DTypeLikeComplex_co = ...,
    order: _OrderKACF = ...,
    casting: _CastingSafe = ...,
    optimize: _OptimizeKind = ...,
) -> _ArrayType: ...
@overload
def einsum(
    subscripts: str | _ArrayLikeInt_co,
    /,
    *operands: Any,
    out: _ArrayType,
    casting: _CastingUnsafe,
    dtype: None | _DTypeLikeComplex_co = ...,
    order: _OrderKACF = ...,
    optimize: _OptimizeKind = ...,
) -> _ArrayType: ...

@overload
def einsum(
    subscripts: str | _ArrayLikeInt_co,
    /,
    *operands: _ArrayLikeObject_co,
    out: None = ...,
    dtype: None | _DTypeLikeObject = ...,
    order: _OrderKACF = ...,
    casting: _CastingSafe = ...,
    optimize: _OptimizeKind = ...,
) -> Any: ...
@overload
def einsum(
    subscripts: str | _ArrayLikeInt_co,
    /,
    *operands: Any,
    casting: _CastingUnsafe,
    dtype: None | _DTypeLikeObject = ...,
    out: None = ...,
    order: _OrderKACF = ...,
    optimize: _OptimizeKind = ...,
) -> Any: ...
@overload
def einsum(
    subscripts: str | _ArrayLikeInt_co,
    /,
    *operands: _ArrayLikeObject_co,
    out: _ArrayType,
    dtype: None | _DTypeLikeObject = ...,
    order: _OrderKACF = ...,
    casting: _CastingSafe = ...,
    optimize: _OptimizeKind = ...,
) -> _ArrayType: ...
@overload
def einsum(
    subscripts: str | _ArrayLikeInt_co,
    /,
    *operands: Any,
    out: _ArrayType,
    casting: _CastingUnsafe,
    dtype: None | _DTypeLikeObject = ...,
    order: _OrderKACF = ...,
    optimize: _OptimizeKind = ...,
) -> _ArrayType: ...

# NOTE: `einsum_call` is a hidden kwarg unavailable for public use.
# It is therefore excluded from the signatures below.
# NOTE: In practice the list consists of a `str` (first element)
# and a variable number of integer tuples.
def einsum_path(
    subscripts: str | _ArrayLikeInt_co,
    /,
    *operands: _ArrayLikeComplex_co | _DTypeLikeObject,
    optimize: _OptimizeKind = "greedy",
    einsum_call: Literal[False] = False,
) -> tuple[list[Any], str]: ...
```
