## Supplementary software v0.2.1 for "Virtual control arms for paediatric myopia trials: external validation of axial-elongation models": fromnumeric.py

```
"""Module containing non-deprecated functions borrowed from Numeric.

"""
import functools
import types
import warnings

import numpy as np
from .._utils import set_module
from . import multiarray as mu
from . import overrides
from . import umath as um
from . import numerictypes as nt
from .multiarray import asarray, array, asanyarray, concatenate
from ._multiarray_umath import _array_converter
from . import _methods

_dt_ = nt.sctype2char

# functions that are methods
__all__ = [
    'all', 'amax', 'amin', 'any', 'argmax',
    'argmin', 'argpartition', 'argsort', 'around', 'choose', 'clip',
    'compress', 'cumprod', 'cumsum', 'cumulative_prod', 'cumulative_sum',
    'diagonal', 'mean', 'max', 'min', 'matrix_transpose',
    'ndim', 'nonzero', 'partition', 'prod', 'ptp', 'put',
    'ravel', 'repeat', 'reshape', 'resize', 'round',
    'searchsorted', 'shape', 'size', 'sort', 'squeeze',
    'std', 'sum', 'swapaxes', 'take', 'trace', 'transpose', 'var',
]

_gentype = types.GeneratorType
# save away Python sum
_sum_ = sum

array_function_dispatch = functools.partial(
    overrides.array_function_dispatch, module='numpy')


# functions that are now methods
def _wrapit(obj, method, *args, **kwds):
    conv = _array_converter(obj)
    # As this already tried the method, subok is maybe quite reasonable here
    # but this follows what was done before. TODO: revisit this.
    arr, = conv.as_arrays(subok=False)
    result = getattr(arr, method)(*args, **kwds)

    return conv.wrap(result, to_scalar=False)


def _wrapfunc(obj, method, *args, **kwds):
    bound = getattr(obj, method, None)
    if bound is None:
        return _wrapit(obj, method, *args, **kwds)

    try:
        return bound(*args, **kwds)
    except TypeError:
        # A TypeError occurs if the object does have such a method in its
        # class, but its signature is not identical to that of NumPy's. This
        # situation has occurred in the case of a downstream library like
        # 'pandas'.
        #
        # Call _wrapit from within the except clause to ensure a potential
        # exception has a traceback chain.
        return _wrapit(obj, method, *args, **kwds)


def _wrapreduction(obj, ufunc, method, axis, dtype, out, **kwargs):
    passkwargs = {k: v for k, v in kwargs.items()
                  if v is not np._NoValue}

    if type(obj) is not mu.ndarray:
        try:
            reduction = getattr(obj, method)
        except AttributeError:
            pass
        else:
            # This branch is needed for reductions like any which don't
            # support a dtype.
            if dtype is not None:
                return reduction(axis=axis, dtype=dtype, out=out, **passkwargs)
            else:
                return reduction(axis=axis, out=out, **passkwargs)

    return ufunc.reduce(obj, axis, dtype, out, **passkwargs)


def _wrapreduction_any_all(obj, ufunc, method, axis, out, **kwargs):
    # Same as above function, but dtype is always bool (but never passed on)
    passkwargs = {k: v for k, v in kwargs.items()
                  if v is not np._NoValue}

    if type(obj) is not mu.ndarray:
        try:
            reduction = getattr(obj, method)
        except AttributeError:
            pass
        else:
            return reduction(axis=axis, out=out, **passkwargs)

    return ufunc.reduce(obj, axis, bool, out, **passkwargs)


def _take_dispatcher(a, indices, axis=None, out=None, mode=None):
    return (a, out)


@array_function_dispatch(_take_dispatcher)
def take(a, indices, axis=None, out=None, mode='raise'):
    """
    Take elements from an array along an axis.

    When axis is not None, this function does the same thing as "fancy"
    indexing (indexing arrays using arrays); however, it can be easier to use
    if you need elements along a given axis. A call such as
    ``np.take(arr, indices, axis=3)`` is equivalent to
    ``arr[:,:,:,indices,...]``.

    Explained without fancy indexing, this is equivalent to the following use
    of `ndindex`, which sets each of ``ii``, ``jj``, and ``kk`` to a tuple of
    indices::

        Ni, Nk = a.shape[:axis], a.shape[axis+1:]
        Nj = indices.shape
        for ii in ndindex(Ni):
            for jj in ndindex(Nj):
                for kk in ndindex(Nk):
                    out[ii + jj + kk] = a[ii + (indices[jj],) + kk]

    Parameters
    ----------
    a : array_like (Ni..., M, Nk...)
        The source array.
    indices : array_like (Nj...)
        The indices of the values to extract.
        Also allow scalars for indices.
    axis : int, optional
        The axis over which to select values. By default, the flattened
        input array is used.
    out : ndarray, optional (Ni..., Nj..., Nk...)
        If provided, the result will be placed in this array. It should
        be of the appropriate shape and dtype. Note that `out` is always
        buffered if `mode='raise'`; use other modes for better performance.
    mode : {'raise', 'wrap', 'clip'}, optional
        Specifies how out-of-bounds indices will behave.

        * 'raise' -- raise an error (default)
        * 'wrap' -- wrap around
        * 'clip' -- clip to the range

        'clip' mode means that all indices that are too large are replaced
        by the index that addresses the last element along that axis. Note
        that this disables indexing with negative numbers.

    Returns
    -------
    out : ndarray (Ni..., Nj..., Nk...)
        The returned array has the same type as `a`.

    See Also
    --------
    compress : Take elements using a boolean mask
    ndarray.take : equivalent method
    take_along_axis : Take elements by matching the array and the index arrays

    Notes
    -----
    By eliminating the inner loop in the description above, and using `s_` to
    build simple slice objects, `take` can be expressed  in terms of applying
    fancy indexing to each 1-d slice::

        Ni, Nk = a.shape[:axis], a.shape[axis+1:]
        for ii in ndindex(Ni):
            for kk in ndindex(Nj):
                out[ii + s_[...,] + kk] = a[ii + s_[:,] + kk][indices]

    For this reason, it is equivalent to (but faster than) the following use
    of `apply_along_axis`::

        out = np.apply_along_axis(lambda a_1d: a_1d[indices], axis, a)

    Examples
    --------
    >>> import numpy as np
    >>> a = [4, 3, 5, 7, 6, 8]
    >>> indices = [0, 1, 4]
    >>> np.take(a, indices)
    array([4, 3, 6])

    In this example if `a` is an ndarray, "fancy" indexing can be used.

    >>> a = np.array(a)
    >>> a[indices]
    array([4, 3, 6])

    If `indices` is not one dimensional, the output also has these dimensions.

    >>> np.take(a, [[0, 1], [2, 3]])
    array([[4, 3],
           [5, 7]])
    """
    return _wrapfunc(a, 'take', indices, axis=axis, out=out, mode=mode)


def _reshape_dispatcher(a, /, shape=None, order=None, *, newshape=None,
                        copy=None):
    return (a,)


@array_function_dispatch(_reshape_dispatcher)
def reshape(a, /, shape=None, order='C', *, newshape=None, copy=None):
    """
    Gives a new shape to an array without changing its data.

    Parameters
    ----------
    a : array_like
        Array to be reshaped.
    shape : int or tuple of ints
        The new shape should be compatible with the original shape. If
        an integer, then the result will be a 1-D array of that length.
        One shape dimension can be -1. In this case, the value is
        inferred from the length of the array and remaining dimensions.
    order : {'C', 'F', 'A'}, optional
        Read the elements of ``a`` using this index order, and place the
        elements into the reshaped array using this index order. 'C'
        means to read / write the elements using C-like index order,
        with the last axis index changing fastest, back to the first
        axis index changing slowest. 'F' means to read / write the
        elements using Fortran-like index order, with the first index
        changing fastest, and the last index changing slowest. Note that
        the 'C' and 'F' options take no account of the memory layout of
        the underlying array, and only refer to the order of indexing.
        'A' means to read / write the elements in Fortran-like index
        order if ``a`` is Fortran *contiguous* in memory, C-like order
        otherwise.
    newshape : int or tuple of ints
        .. deprecated:: 2.1
            Replaced by ``shape`` argument. Retained for backward
            compatibility.
    copy : bool, optional
        If ``True``, then the array data is copied. If ``None``, a copy will
        only be made if it's required by ``order``. For ``False`` it raises
        a ``ValueError`` if a copy cannot be avoided. Default: ``None``.

    Returns
    -------
    reshaped_array : ndarray
        This will be a new view object if possible; otherwise, it will
        be a copy.  Note there is no guarantee of the *memory layout* (C- or
        Fortran- contiguous) of the returned array.

    See Also
    --------
    ndarray.reshape : Equivalent method.

    Notes
    -----
    It is not always possible to change the shape of an array without copying
    the data.

    The ``order`` keyword gives the index ordering both for *fetching*
    the values from ``a``, and then *placing* the values into the output
    array. For example, let's say you have an array:

    >>> a = np.arange(6).reshape((3, 2))
    >>> a
    array([[0, 1],
           [2, 3],
           [4, 5]])

    You can think of reshaping as first raveling the array (using the given
    index order), then inserting the elements from the raveled array into the
    new array using the same kind of index ordering as was used for the
    raveling.

    >>> np.reshape(a, (2, 3)) # C-like index ordering
    array([[0, 1, 2],
           [3, 4, 5]])
    >>> np.reshape(np.ravel(a), (2, 3)) # equivalent to C ravel then C reshape
    array([[0, 1, 2],
           [3, 4, 5]])
    >>> np.reshape(a, (2, 3), order='F') # Fortran-like index ordering
    array([[0, 4, 3],
           [2, 1, 5]])
    >>> np.reshape(np.ravel(a, order='F'), (2, 3), order='F')
    array([[0, 4, 3],
           [2, 1, 5]])

    Examples
    --------
    >>> import numpy as np
    >>> a = np.array([[1,2,3], [4,5,6]])
    >>> np.reshape(a, 6)
    array([1, 2, 3, 4, 5, 6])
    >>> np.reshape(a, 6, order='F')
    array([1, 4, 2, 5, 3, 6])

    >>> np.reshape(a, (3,-1))       # the unspecified value is inferred to be 2
    array([[1, 2],
           [3, 4],
           [5, 6]])
    """
    if newshape is None and shape is None:
        raise TypeError(
            "reshape() missing 1 required positional argument: 'shape'")
    if newshape is not None:
        if shape is not None:
            raise TypeError(
                "You cannot specify 'newshape' and 'shape' arguments "
                "at the same time.")
        # Deprecated in NumPy 2.1, 2024-04-18
        warnings.warn(
            "`newshape` keyword argument is deprecated, "
            "use `shape=...` or pass shape positionally instead. "
            "(deprecated in NumPy 2.1)",
            DeprecationWarning,
            stacklevel=2,
        )
        shape = newshape
    if copy is not None:
        return _wrapfunc(a, 'reshape', shape, order=order, copy=copy)
    return _wrapfunc(a, 'reshape', shape, order=order)


def _choose_dispatcher(a, choices, out=None, mode=None):
    yield a
    yield from choices
    yield out


@array_function_dispatch(_choose_dispatcher)
def choose(a, choices, out=None, mode='raise'):
    """
    Construct an array from an index array and a list of arrays to choose from.

    First of all, if confused or uncertain, definitely look at the Examples -
    in its full generality, this function is less simple than it might
    seem from the following code description::

        np.choose(a,c) == np.array([c[a[I]][I] for I in np.ndindex(a.shape)])

    But this omits some subtleties.  Here is a fully general summary:

    Given an "index" array (`a`) of integers and a sequence of ``n`` arrays
    (`choices`), `a` and each choice array are first broadcast, as necessary,
    to arrays of a common shape; calling these *Ba* and *Bchoices[i], i =
    0,...,n-1* we have that, necessarily, ``Ba.shape == Bchoices[i].shape``
    for each ``i``.  Then, a new array with shape ``Ba.shape`` is created as
    follows:

    * if ``mode='raise'`` (the default), then, first of all, each element of
      ``a`` (and thus ``Ba``) must be in the range ``[0, n-1]``; now, suppose
      that ``i`` (in that range) is the value at the ``(j0, j1, ..., jm)``
      position in ``Ba`` - then the value at the same position in the new array
      is the value in ``Bchoices[i]`` at that same position;

    * if ``mode='wrap'``, values in `a` (and thus `Ba`) may be any (signed)
      integer; modular arithmetic is used to map integers outside the range
      `[0, n-1]` back into that range; and then the new array is constructed
      as above;

    * if ``mode='clip'``, values in `a` (and thus ``Ba``) may be any (signed)
      integer; negative integers are mapped to 0; values greater than ``n-1``
      are mapped to ``n-1``; and then the new array is constructed as above.

    Parameters
    ----------
    a : int array
        This array must contain integers in ``[0, n-1]``, where ``n`` is the
        number of choices, unless ``mode=wrap`` or ``mode=clip``, in which
        cases any integers are permissible.
    choices : sequence of arrays
        Choice arrays. `a` and all of the choices must be broadcastable to the
        same shape.  If `choices` is itself an array (not recommended), then
        its outermost dimension (i.e., the one corresponding to
        ``choices.shape[0]``) is taken as defining the "sequence".
    out : array, optional
        If provided, the result will be inserted into this array. It should
        be of the appropriate shape and dtype. Note that `out` is always
        buffered if ``mode='raise'``; use other modes for better performance.
    mode : {'raise' (default), 'wrap', 'clip'}, optional
        Specifies how indices outside ``[0, n-1]`` will be treated:

        * 'raise' : an exception is raised
        * 'wrap' : value becomes value mod ``n``
        * 'clip' : values < 0 are mapped to 0, values > n-1 are mapped to n-1

    Returns
    -------
    merged_array : array
        The merged result.

    Raises
    ------
    ValueError: shape mismatch
        If `a` and each choice array are not all broadcastable to the same
        shape.

    See Also
    --------
    ndarray.choose : equivalent method
    numpy.take_along_axis : Preferable if `choices` is an array

    Notes
    -----
    To reduce the chance of misinterpretation, even though the following
    "abuse" is nominally supported, `choices` should neither be, nor be
    thought of as, a single array, i.e., the outermost sequence-like container
    should be either a list or a tuple.

    Examples
    --------

    >>> import numpy as np
    >>> choices = [[0, 1, 2, 3], [10, 11, 12, 13],
    ...   [20, 21, 22, 23], [30, 31, 32, 33]]
    >>> np.choose([2, 3, 1, 0], choices
    ... # the first element of the result will be the first element of the
    ... # third (2+1) "array" in choices, namely, 20; the second element
    ... # will be the second element of the fourth (3+1) choice array, i.e.,
    ... # 31, etc.
    ... )
    array([20, 31, 12,  3])
    >>> np.choose([2, 4, 1, 0], choices, mode='clip') # 4 goes to 3 (4-1)
    array([20, 31, 12,  3])
    >>> # because there are 4 choice arrays
    >>> np.choose([2, 4, 1, 0], choices, mode='wrap') # 4 goes to (4 mod 4)
    array([20,  1, 12,  3])
    >>> # i.e., 0

    A couple examples illustrating how choose broadcasts:

    >>> a = [[1, 0, 1], [0, 1, 0], [1, 0, 1]]
    >>> choices = [-10, 10]
    >>> np.choose(a, choices)
    array([[ 10, -10,  10],
           [-10,  10, -10],
           [ 10, -10,  10]])

    >>> # With thanks to Anne Archibald
    >>> a = np.array([0, 1]).reshape((2,1,1))
    >>> c1 = np.array([1, 2, 3]).reshape((1,3,1))
    >>> c2 = np.array([-1, -2, -3, -4, -5]).reshape((1,1,5))
    >>> np.choose(a, (c1, c2)) # result is 2x3x5, res[0,:,:]=c1, res[1,:,:]=c2
    array([[[ 1,  1,  1,  1,  1],
            [ 2,  2,  2,  2,  2],
            [ 3,  3,  3,  3,  3]],
           [[-1, -2, -3, -4, -5],
            [-1, -2, -3, -4, -5],
            [-1, -2, -3, -4, -5]]])

    """
    return _wrapfunc(a, 'choose', choices, out=out, mode=mode)


def _repeat_dispatcher(a, repeats, axis=None):
    return (a,)


@array_function_dispatch(_repeat_dispatcher)
def repeat(a, repeats, axis=None):
    """
    Repeat each element of an array after themselves

    Parameters
    ----------
    a : array_like
        Input array.
    repeats : int or array of ints
        The number of repetitions for each element.  `repeats` is broadcasted
        to fit the shape of the given axis.
    axis : int, optional
        The axis along which to repeat values.  By default, use the
        flattened input array, and return a flat output array.

    Returns
    -------
    repeated_array : ndarray
        Output array which has the same shape as `a`, except along
        the given axis.

    See Also
    --------
    tile : Tile an array.
    unique : Find the unique elements of an array.

    Examples
    --------
    >>> import numpy as np
    >>> np.repeat(3, 4)
    array([3, 3, 3, 3])
    >>> x = np.array([[1,2],[3,4]])
    >>> np.repeat(x, 2)
    array([1, 1, 2, 2, 3, 3, 4, 4])
    >>> np.repeat(x, 3, axis=1)
    array([[1, 1, 1, 2, 2, 2],
           [3, 3, 3, 4, 4, 4]])
    >>> np.repeat(x, [1, 2], axis=0)
    array([[1, 2],
           [3, 4],
           [3, 4]])

    """
    return _wrapfunc(a, 'repeat', repeats, axis=axis)


def _put_dispatcher(a, ind, v, mode=None):
    return (a, ind, v)


@array_function_dispatch(_put_dispatcher)
def put(a, ind, v, mode='raise'):
    """
    Replaces specified elements of an array with given values.

    The indexing works on the flattened target array. `put` is roughly
    equivalent to:

    ::

        a.flat[ind] = v

    Parameters
    ----------
    a : ndarray
        Target array.
    ind : array_like
        Target indices, interpreted as integers.
    v : array_like
        Values to place in `a` at target indices. If `v` is shorter than
        `ind` it will be repeated as necessary.
    mode : {'raise', 'wrap', 'clip'}, optional
        Specifies how out-of-bounds indices will behave.

        * 'raise' -- raise an error (default)
        * 'wrap' -- wrap around
        * 'clip' -- clip to the range

        'clip' mode means that all indices that are too large are replaced
        by the index that addresses the last element along that axis. Note
        that this disables indexing with negative numbers. In 'raise' mode,
        if an exception occurs the target array may still be modified.

    See Also
    --------
    putmask, place
    put_along_axis : Put elements by matching the array and the index arrays

    Examples
    --------
    >>> import numpy as np
    >>> a = np.arange(5)
    >>> np.put(a, [0, 2], [-44, -55])
    >>> a
    array([-44,   1, -55,   3,   4])

    >>> a = np.arange(5)
    >>> np.put(a, 22, -5, mode='clip')
    >>> a
    array([ 0,  1,  2,  3, -5])

    """
    try:
        put = a.put
    except AttributeError as e:
        raise TypeError("argument 1 must be numpy.ndarray, "
                        "not {name}".format(name=type(a).__name__)) from e

    return put(ind, v, mode=mode)


def _swapaxes_dispatcher(a, axis1, axis2):
    return (a,)


@array_function_dispatch(_swapaxes_dispatcher)
def swapaxes(a, axis1, axis2):
    """
    Interchange two axes of an array.

    Parameters
    ----------
    a : array_like
        Input array.
    axis1 : int
        First axis.
    axis2 : int
        Second axis.

    Returns
    -------
    a_swapped : ndarray
        For NumPy >= 1.10.0, if `a` is an ndarray, then a view of `a` is
        returned; otherwise a new array is created. For earlier NumPy
        versions a view of `a` is returned only if the order of the
        axes is changed, otherwise the input array is returned.

    Examples
    --------
    >>> import numpy as np
    >>> x = np.array([[1,2,3]])
    >>> np.swapaxes(x,0,1)
    array([[1],
           [2],
           [3]])

    >>> x = np.array([[[0,1],[2,3]],[[4,5],[6,7]]])
    >>> x
    array([[[0, 1],
            [2, 3]],
           [[4, 5],
            [6, 7]]])

    >>> np.swapaxes(x,0,2)
    array([[[0, 4],
            [2, 6]],
           [[1, 5],
            [3, 7]]])

    """
    return _wrapfunc(a, 'swapaxes', axis1, axis2)


def _transpose_dispatcher(a, axes=None):
    return (a,)


@array_function_dispatch(_transpose_dispatcher)
def transpose(a, axes=None):
    """
    Returns an array with axes transposed.

    For a 1-D array, this returns an unchanged view of the original array, as a
    transposed vector is simply the same vector.
    To convert a 1-D array into a 2-D column vector, an additional dimension
    must be added, e.g., ``np.atleast_2d(a).T`` achieves this, as does
    ``a[:, np.newaxis]``.
    For a 2-D array, this is the standard matrix transpose.
    For an n-D array, if axes are given, their order indicates how the
    axes are permuted (see Examples). If axes are not provided, then
    ``transpose(a).shape == a.shape[::-1]``.

    Parameters
    ----------
    a : array_like
        Input array.
    axes : tuple or list of ints, optional
        If specified, it must be a tuple or list which contains a permutation
        of [0, 1, ..., N-1] where N is the number of axes of `a`. Negative
        indices can also be used to specify axes. The i-th axis of the returned
        array will correspond to the axis numbered ``axes[i]`` of the input.
        If not specified, defaults to ``range(a.ndim)[::-1]``, which reverses
        the order of the axes.

    Returns
    -------
    p : ndarray
        `a` with its axes permuted. A view is returned whenever possible.

    See Also
    --------
    ndarray.transpose : Equivalent method.
    moveaxis : Move axes of an array to new positions.
    argsort : Return the indices that would sort an array.

    Notes
    -----
    Use ``transpose(a, argsort(axes))`` to invert the transposition of tensors
    when using the `axes` keyword argument.

    Examples
    --------
    >>> import numpy as np
    >>> a = np.array([[1, 2], [3, 4]])
    >>> a
    array([[1, 2],
           [3, 4]])
    >>> np.transpose(a)
    array([[1, 3],
           [2, 4]])

    >>> a = np.array([1, 2, 3, 4])
    >>> a
    array([1, 2, 3, 4])
    >>> np.transpose(a)
    array([1, 2, 3, 4])

    >>> a = np.ones((1, 2, 3))
    >>> np.transpose(a, (1, 0, 2)).shape
    (2, 1, 3)

    >>> a = np.ones((2, 3, 4, 5))
    >>> np.transpose(a).shape
    (5, 4, 3, 2)

    >>> a = np.arange(3*4*5).reshape((3, 4, 5))
    >>> np.transpose(a, (-1, 0, -2)).shape
    (5, 3, 4)

    """
    return _wrapfunc(a, 'transpose', axes)


def _matrix_transpose_dispatcher(x):
    return (x,)

@array_function_dispatch(_matrix_transpose_dispatcher)
def matrix_transpose(x, /):
    """
    Transposes a matrix (or a stack of matrices) ``x``.

    This function is Array API compatible.

    Parameters
    ----------
    x : array_like
        Input array having shape (..., M, N) and whose two innermost
        dimensions form ``MxN`` matrices.

    Returns
    -------
    out : ndarray
        An array containing the transpose for each matrix and having shape
        (..., N, M).

    See Also
    --------
    transpose : Generic transpose method.

    Examples
    --------
    >>> import numpy as np
    >>> np.matrix_transpose([[1, 2], [3, 4]])
    array([[1, 3],
           [2, 4]])

    >>> np.matrix_transpose([[[1, 2], [3, 4]], [[5, 6], [7, 8]]])
    array([[[1, 3],
            [2, 4]],
           [[5, 7],
            [6, 8]]])

    """
    x = asanyarray(x)
    if x.ndim < 2:
        raise ValueError(
            f"Input array must be at least 2-dimensional, but it is {x.ndim}"
        )
    return swapaxes(x, -1, -2)


def _partition_dispatcher(a, kth, axis=None, kind=None, order=None):
    return (a,)


@array_function_dispatch(_partition_dispatcher)
def partition(a, kth, axis=-1, kind='introselect', order=None):
    """
    Return a partitioned copy of an array.

    Creates a copy of the array and partially sorts it in such a way that
    the value of the element in k-th position is in the position it would be
    in a sorted array. In the output array, all elements smaller than the k-th
    element are located to the left of this element and all equal or greater
    are located to its right. The ordering of the elements in the two
    partitions on the either side of the k-th element in the output array is
    undefined.

    Parameters
    ----------
    a : array_like
        Array to be sorted.
    kth : int or sequence of ints
        Element index to partition by. The k-th value of the element
        will be in its final sorted position and all smaller elements
        will be moved before it and all equal or greater elements behind
        it. The order of all elements in the partitions is undefined. If
        provided with a sequence of k-th it will partition all elements
        indexed by k-th  of them into their sorted position at once.

        .. deprecated:: 1.22.0
            Passing booleans as index is deprecated.
    axis : int or None, optional
        Axis along which to sort. If None, the array is flattened before
        sorting. The default is -1, which sorts along the last axis.
    kind : {'introselect'}, optional
        Selection algorithm. Default is 'introselect'.
    order : str or list of str, optional
        When `a` is an array with fields defined, this argument
        specifies which fields to compare first, second, etc.  A single
        field can be specified as a string.  Not all fields need be
        specified, but unspecified fields will still be used, in the
        order in which they come up in the dtype, to break ties.

    Returns
    -------
    partitioned_array : ndarray
        Array of the same type and shape as `a`.

    See Also
    --------
    ndarray.partition : Method to sort an array in-place.
    argpartition : Indirect partition.
    sort : Full sorting

    Notes
    -----
    The various selection algorithms are characterized by their average
    speed, worst case performance, work space size, and whether they are
    stable. A stable sort keeps items with the same key in the same
    relative order. The available algorithms have the following
    properties:

    ================= ======= ============= ============ =======
       kind            speed   worst case    work space  stable
    ================= ======= ============= ============ =======
    'introselect'        1        O(n)           0         no
    ================= ======= ============= ============ =======

    All the partition algorithms make temporary copies of the data when
    partitioning along any but the last axis.  Consequently,
    partitioning along the last axis is faster and uses less space than
    partitioning along any other axis.

    The sort order for complex numbers is lexicographic. If both the
    real and imaginary parts are non-nan then the order is determined by
    the real parts except when they are equal, in which case the order
    is determined by the imaginary parts.

    The sort order of ``np.nan`` is bigger than ``np.inf``.

    Examples
    --------
    >>> import numpy as np
    >>> a = np.array([7, 1, 7, 7, 1, 5, 7, 2, 3, 2, 6, 2, 3, 0])
    >>> p = np.partition(a, 4)
    >>> p
    array([0, 1, 2, 1, 2, 5, 2, 3, 3, 6, 7, 7, 7, 7]) # may vary

    ``p[4]`` is 2;  all elements in ``p[:4]`` are less than or equal
    to ``p[4]``, and all elements in ``p[5:]`` are greater than or
    equal to ``p[4]``.  The partition is::

        [0, 1, 2, 1], [2], [5, 2, 3, 3, 6, 7, 7, 7, 7]

    The next example shows the use of multiple values passed to `kth`.

    >>> p2 = np.partition(a, (4, 8))
    >>> p2
    array([0, 1, 2, 1, 2, 3, 3, 2, 5, 6, 7, 7, 7, 7])

    ``p2[4]`` is 2  and ``p2[8]`` is 5.  All elements in ``p2[:4]``
    are less than or equal to ``p2[4]``, all elements in ``p2[5:8]``
    are greater than or equal to ``p2[4]`` and less than or equal to
    ``p2[8]``, and all elements in ``p2[9:]`` are greater than or
    equal to ``p2[8]``.  The partition is::

        [0, 1, 2, 1], [2], [3, 3, 2], [5], [6, 7, 7, 7, 7]
    """
    if axis is None:
        # flatten returns (1, N) for np.matrix, so always use the last axis
        a = asanyarray(a).flatten()
        axis = -1
    else:
        a = asanyarray(a).copy(order="K")
    a.partition(kth, axis=axis, kind=kind, order=order)
    return a


def _argpartition_dispatcher(a, kth, axis=None, kind=None, order=None):
    return (a,)


@array_function_dispatch(_argpartition_dispatcher)
def argpartition(a, kth, axis=-1, kind='introselect', order=None):
    """
    Perform an indirect partition along the given axis using the
    algorithm specified by the `kind` keyword. It returns an array of
    indices of the same shape as `a` that index data along the given
    axis in partitioned order.

    Parameters
    ----------
    a : array_like
        Array to sort.
    kth : int or sequence of ints
        Element index to partition by. The k-th element will be in its
        final sorted position and all smaller elements will be moved
        before it and all larger elements behind it. The order of all
        elements in the partitions is undefined. If provided with a
        sequence of k-th it will partition all of them into their sorted
        position at once.

        .. deprecated:: 1.22.0
            Passing booleans as index is deprecated.
    axis : int or None, optional
        Axis along which to sort. The default is -1 (the last axis). If
        None, the flattened array is used.
    kind : {'introselect'}, optional
        Selection algorithm. Default is 'introselect'
    order : str or list of str, optional
        When `a` is an array with fields defined, this argument
        specifies which fields to compare first, second, etc. A single
        field can be specified as a string, and not all fields need be
        specified, but unspecified fields will still be used, in the
        order in which they come up in the dtype, to break ties.

    Returns
    -------
    index_array : ndarray, int
        Array of indices that partition `a` along the specified axis.
        If `a` is one-dimensional, ``a[index_array]`` yields a partitioned `a`.
        More generally, ``np.take_along_axis(a, index_array, axis=axis)``
        always yields the partitioned `a`, irrespective of dimensionality.

    See Also
    --------
    partition : Describes partition algorithms used.
    ndarray.partition : Inplace partition.
    argsort : Full indirect sort.
    take_along_axis : Apply ``index_array`` from argpartition
                      to an array as if by calling partition.

    Notes
    -----
    The returned indices are not guaranteed to be sorted according to
    the values. Furthermore, the default selection algorithm ``introselect``
    is unstable, and hence the returned indices are not guaranteed
    to be the earliest/latest occurrence of the element.

    `argpartition` works for real/complex inputs with nan values,
    see `partition` for notes on the enhanced sort order and
    different selection algorithms.

    Examples
    --------
    One dimensional array:

    >>> import numpy as np
    >>> x = np.array([3, 4, 2, 1])
    >>> x[np.argpartition(x, 3)]
    array([2, 1, 3, 4]) # may vary
    >>> x[np.argpartition(x, (1, 3))]
    array([1, 2, 3, 4]) # may vary

    >>> x = [3, 4, 2, 1]
    >>> np.array(x)[np.argpartition(x, 3)]
    array([2, 1, 3, 4]) # may vary

    Multi-dimensional array:

    >>> x = np.array([[3, 4, 2], [1, 3, 1]])
    >>> index_array = np.argpartition(x, kth=1, axis=-1)
    >>> # below is the same as np.partition(x, kth=1)
    >>> np.take_along_axis(x, index_array, axis=-1)
    array([[2, 3, 4],
           [1, 1, 3]])

    """
    return _wrapfunc(a, 'argpartition', kth, axis=axis, kind=kind, order=order)


def _sort_dispatcher(a, axis=None, kind=None, order=None, *, stable=None):
    return (a,)


@array_function_dispatch(_sort_dispatcher)
def sort(a, axis=-1, kind=None, order=None, *, stable=None):
    """
    Return a sorted copy of an array.

    Parameters
    ----------
    a : array_like
        Array to be sorted.
    axis : int or None, optional
        Axis along which to sort. If None, the array is flattened before
        sorting. The default is -1, which sorts along the last axis.
    kind : {'quicksort', 'mergesort', 'heapsort', 'stable'}, optional
        Sorting algorithm. The default is 'quicksort'. Note that both 'stable'
        and 'mergesort' use timsort or radix sort under the covers and,
        in general, the actual implementation will vary with data type.
        The 'mergesort' option is retained for backwards compatibility.
    order : str or list of str, optional
        When `a` is an array with fields defined, this argument specifies
        which fields to compare first, second, etc.  A single field can
        be specified as a string, and not all fields need be specified,
        but unspecified fields will still be used, in the order in which
        they come up in the dtype, to break ties.
    stable : bool, optional
        Sort stability. If ``True``, the returned array will maintain
        the relative order of ``a`` values which compare as equal.
        If ``False`` or ``None``, this is not guaranteed. Internally,
        this option selects ``kind='stable'``. Default: ``None``.

        .. versionadded:: 2.0.0

    Returns
    -------
    sorted_array : ndarray
        Array of the same type and shape as `a`.

    See Also
    --------
    ndarray.sort : Method to sort an array in-place.
    argsort : Indirect sort.
    lexsort : Indirect stable sort on multiple keys.
    searchsorted : Find elements in a sorted array.
    partition : Partial sort.

    Notes
    -----
    The various sorting algorithms are characterized by their average speed,
    worst case performance, work space size, and whether they are stable. A
    stable sort keeps items with the same key in the same relative
    order. The four algorithms implemented in NumPy have the following
    properties:

    =========== ======= ============= ============ ========
       kind      speed   worst case    work space   stable
    =========== ======= ============= ============ ========
    'quicksort'    1     O(n^2)            0          no
    'heapsort'     3     O(n*log(n))       0          no
    'mergesort'    2     O(n*log(n))      ~n/2        yes
    'timsort'      2     O(n*log(n))      ~n/2        yes
    =========== ======= ============= ============ ========

    .. note:: The datatype determines which of 'mergesort' or 'timsort'
       is actually used, even if 'mergesort' is specified. User selection
       at a finer scale is not currently available.

    For performance, ``sort`` makes a temporary copy if needed to make the data
    `contiguous <https://numpy.org/doc/stable/glossary.html#term-contiguous>`_
    in memory along the sort axis. For even better performance and reduced
    memory consumption, ensure that the array is already contiguous along the
    sort axis.

    The sort order for complex numbers is lexicographic. If both the real
    and imaginary parts are non-nan then the order is determined by the
    real parts except when they are equal, in which case the order is
    determined by the imaginary parts.

    Previous to numpy 1.4.0 sorting real and complex arrays containing nan
    values led to undefined behaviour. In numpy versions >= 1.4.0 nan
    values are sorted to the end. The extended sort order is:

      * Real: [R, nan]
      * Complex: [R + Rj, R + nanj, nan + Rj, nan + nanj]

    where R is a non-nan real value. Complex values with the same nan
    placements are sorted according to the non-nan part if it exists.
    Non-nan values are sorted as before.

    quicksort has been changed to:
    `introsort <https://en.wikipedia.org/wiki/Introsort>`_.
    When sorting does not make enough progress it switches to
    `heapsort <https://en.wikipedia.org/wiki/Heapsort>`_.
    This implementation makes quicksort O(n*log(n)) in the worst case.

    'stable' automatically chooses the best stable sorting algorithm
    for the data type being sorted.
    It, along with 'mergesort' is currently mapped to
    `timsort <https://en.wikipedia.org/wiki/Timsort>`_
    or `radix sort <https://en.wikipedia.org/wiki/Radix_sort>`_
    depending on the data type.
    API forward compatibility currently limits the
    ability to select the implementation and it is hardwired for the different
    data types.

    Timsort is added for better performance on already or nearly
    sorted data. On random data timsort is almost identical to
    mergesort. It is now used for stable sort while quicksort is still the
    default sort if none is chosen. For timsort details, refer to
    `CPython listsort.txt
    <https://github.com/python/cpython/blob/3.7/Objects/listsort.txt>`_
    'mergesort' and 'stable' are mapped to radix sort for integer data types.
    Radix sort is an O(n) sort instead of O(n log n).

    NaT now sorts to the end of arrays for consistency with NaN.

    Examples
    --------
    >>> import numpy as np
    >>> a = np.array([[1,4],[3,1]])
    >>> np.sort(a)                # sort along the last axis
    array([[1, 4],
           [1, 3]])
    >>> np.sort(a, axis=None)     # sort the flattened array
    array([1, 1, 3, 4])
    >>> np.sort(a, axis=0)        # sort along the first axis
    array([[1, 1],
           [3, 4]])

    Use the `order` keyword to specify a field to use when sorting a
    structured array:

    >>> dtype = [('name', 'S10'), ('height', float), ('age', int)]
    >>> values = [('Arthur', 1.8, 41), ('Lancelot', 1.9, 38),
    ...           ('Galahad', 1.7, 38)]
    >>> a = np.array(values, dtype=dtype)       # create a structured array
    >>> np.sort(a, order='height')                        # doctest: +SKIP
    array([('Galahad', 1.7, 38), ('Arthur', 1.8, 41),
           ('Lancelot', 1.8999999999999999, 38)],
          dtype=[('name', '|S10'), ('height', '<f8'), ('age', '<i4')])

    Sort by age, then height if ages are equal:

    >>> np.sort(a, order=['age', 'height'])               # doctest: +SKIP
    array([('Galahad', 1.7, 38), ('Lancelot', 1.8999999999999999, 38),
           ('Arthur', 1.8, 41)],
          dtype=[('name', '|S10'), ('height', '<f8'), ('age', '<i4')])

    """
    if axis is None:
        # flatten returns (1, N) for np.matrix, so always use the last axis
        a = asanyarray(a).flatten()
        axis = -1
    else:
        a = asanyarray(a).copy(order="K")
    a.sort(axis=axis, kind=kind, order=order, stable=stable)
    return a


def _argsort_dispatcher(a, axis=None, kind=None, order=None, *, stable=None):
    return (a,)


@array_function_dispatch(_argsort_dispatcher)
def argsort(a, axis=-1, kind=None, order=None, *, stable=None):
    """
    Returns the indices that would sort an array.

    Perform an indirect sort along the given axis using the algorithm specified
    by the `kind` keyword. It returns an array of indices of the same shape as
    `a` that index data along the given axis in sorted order.

    Parameters
    ----------
    a : array_like
        Array to sort.
    axis : int or None, optional
        Axis along which to sort.  The default is -1 (the last axis). If None,
        the flattened array is used.
    kind : {'quicksort', 'mergesort', 'heapsort', 'stable'}, optional
        Sorting algorithm. The default is 'quicksort'. Note that both 'stable'
        and 'mergesort' use timsort under the covers and, in general, the
        actual implementation will vary with data type. The 'mergesort' option
        is retained for backwards compatibility.
    order : str or list of str, optional
        When `a` is an array with fields defined, this argument specifies
        which fields to compare first, second, etc.  A single field can
        be specified as a string, and not all fields need be specified,
        but unspecified fields will still be used, in the order in which
        they come up in the dtype, to break ties.
    stable : bool, optional
        Sort stability. If ``True``, the returned array will maintain
        the relative order of ``a`` values which compare as equal.
        If ``False`` or ``None``, this is not guaranteed. Internally,
        this option selects ``kind='stable'``. Default: ``None``.

        .. versionadded:: 2.0.0

    Returns
    -------
    index_array : ndarray, int
        Array of indices that sort `a` along the specified `axis`.
        If `a` is one-dimensional, ``a[index_array]`` yields a sorted `a`.
        More generally, ``np.take_along_axis(a, index_array, axis=axis)``
        always yields the sorted `a`, irrespective of dimensionality.

    See Also
    --------
    sort : Describes sorting algorithms used.
    lexsort : Indirect stable sort with multiple keys.
    ndarray.sort : Inplace sort.
    argpartition : Indirect partial sort.
    take_along_axis : Apply ``index_array`` from argsort
                      to an array as if by calling sort.

    Notes
    -----
    See `sort` for notes on the different sorting algorithms.

    As of NumPy 1.4.0 `argsort` works with real/complex arrays containing
    nan values. The enhanced sort order is documented in `sort`.

    Examples
    --------
    One dimensional array:

    >>> import numpy as np
    >>> x = np.array([3, 1, 2])
    >>> np.argsort(x)
    array([1, 2, 0])

    Two-dimensional array:

    >>> x = np.array([[0, 3], [2, 2]])
    >>> x
    array([[0, 3],
           [2, 2]])

    >>> ind = np.argsort(x, axis=0)  # sorts along first axis (down)
    >>> ind
    array([[0, 1],
           [1, 0]])
    >>> np.take_along_axis(x, ind, axis=0)  # same as np.sort(x, axis=0)
    array([[0, 2],
           [2, 3]])

    >>> ind = np.argsort(x, axis=1)  # sorts along last axis (across)
    >>> ind
    array([[0, 1],
           [0, 1]])
    >>> np.take_along_axis(x, ind, axis=1)  # same as np.sort(x, axis=1)
    array([[0, 3],
           [2, 2]])

    Indices of the sorted elements of a N-dimensional array:

    >>> ind = np.unravel_index(np.argsort(x, axis=None), x.shape)
    >>> ind
    (array([0, 1, 1, 0]), array([0, 0, 1, 1]))
    >>> x[ind]  # same as np.sort(x, axis=None)
    array([0, 2, 2, 3])

    Sorting with keys:

    >>> x = np.array([(1, 0), (0, 1)], dtype=[('x', '<i4'), ('y', '<i4')])
    >>> x
    array([(1, 0), (0, 1)],
          dtype=[('x', '<i4'), ('y', '<i4')])

    >>> np.argsort(x, order=('x','y'))
    array([1, 0])

    >>> np.argsort(x, order=('y','x'))
    array([0, 1])

    """
    return _wrapfunc(
        a, 'argsort', axis=axis, kind=kind, order=order, stable=stable
    )

def _argmax_dispatcher(a, axis=None, out=None, *, keepdims=np._NoValue):
    return (a, out)


@array_function_dispatch(_argmax_dispatcher)
def argmax(a, axis=None, out=None, *, keepdims=np._NoValue):
    """
    Returns the indices of the maximum values along an axis.

    Parameters
    ----------
    a : array_like
        Input array.
    axis : int, optional
        By default, the index is into the flattened array, otherwise
        along the specified axis.
    out : array, optional
        If provided, the result will be inserted into this array. It should
        be of the appropriate shape and dtype.
    keepdims : bool, optional
        If this is set to True, the axes which are reduced are left
        in the result as dimensions with size one. With this option,
        the result will broadcast correctly against the array.

        .. versionadded:: 1.22.0

    Returns
    -------
    index_array : ndarray of ints
        Array of indices into the array. It has the same shape as ``a.shape``
        with the dimension along `axis` removed. If `keepdims` is set to True,
        then the size of `axis` will be 1 with the resulting array having same
        shape as ``a.shape``.

    See Also
    --------
    ndarray.argmax, argmin
    amax : The maximum value along a given axis.
    unravel_index : Convert a flat index into an index tuple.
    take_along_axis : Apply ``np.expand_dims(index_array, axis)``
                      from argmax to an array as if by calling max.

    Notes
    -----
    In case of multiple occurrences of the maximum values, the indices
    corresponding to the first occurrence are returned.

    Examples
    --------
    >>> import numpy as np
    >>> a = np.arange(6).reshape(2,3) + 10
    >>> a
    array([[10, 11, 12],
           [13, 14, 15]])
    >>> np.argmax(a)
    5
    >>> np.argmax(a, axis=0)
    array([1, 1, 1])
    >>> np.argmax(a, axis=1)
    array([2, 2])

    Indexes of the maximal elements of a N-dimensional array:

    >>> ind = np.unravel_index(np.argmax(a, axis=None), a.shape)
    >>> ind
    (1, 2)
    >>> a[ind]
    15

    >>> b = np.arange(6)
    >>> b[1] = 5
    >>> b
    array([0, 5, 2, 3, 4, 5])
    >>> np.argmax(b)  # Only the first occurrence is returned.
    1

    >>> x = np.array([[4,2,3], [1,0,3]])
    >>> index_array = np.argmax(x, axis=-1)
    >>> # Same as np.amax(x, axis=-1, keepdims=True)
    >>> np.take_along_axis(x, np.expand_dims(index_array, axis=-1), axis=-1)
    array([[4],
           [3]])
    >>> # Same as np.amax(x, axis=-1)
    >>> np.take_along_axis(x, np.expand_dims(index_array, axis=-1),
    ...     axis=-1).squeeze(axis=-1)
    array([4, 3])

    Setting `keepdims` to `True`,

    >>> x = np.arange(24).reshape((2, 3, 4))
    >>> res = np.argmax(x, axis=1, keepdims=True)
    >>> res.shape
    (2, 1, 4)
    """
    kwds = {'keepdims': keepdims} if keepdims is not np._NoValue else {}
    return _wrapfunc(a, 'argmax', axis=axis, out=out, **kwds)


def _argmin_dispatcher(a, axis=None, out=None, *, keepdims=np._NoValue):
    return (a, out)


@array_function_dispatch(_argmin_dispatcher)
def argmin(a, axis=None, out=None, *, keepdims=np._NoValue):
    """
    Returns the indices of the minimum values along an axis.

    Parameters
    ----------
    a : array_like
        Input array.
    axis : int, optional
        By default, the index is into the flattened array, otherwise
        along the specified axis.
    out : array, optional
        If provided, the result will be inserted into this array. It should
        be of the appropriate shape and dtype.
    keepdims : bool, optional
        If this is set to True, the axes which are reduced are left
        in the result as dimensions with size one. With this option,
        the result will broadcast correctly against the array.

        .. versionadded:: 1.22.0

    Returns
    -------
    index_array : ndarray of ints
        Array of indices into the array. It has the same shape as `a.shape`
        with the dimension along `axis` removed. If `keepdims` is set to True,
        then the size of `axis` will be 1 with the resulting array having same
        shape as `a.shape`.

    See Also
    --------
    ndarray.argmin, argmax
    amin : The minimum value along a given axis.
    unravel_index : Convert a flat index into an index tuple.
    take_along_axis : Apply ``np.expand_dims(index_array, axis)``
                      from argmin to an array as if by calling min.

    Notes
    -----
    In case of multiple occurrences of the minimum values, the indices
    corresponding to the first occurrence are returned.

    Examples
    --------
    >>> import numpy as np
    >>> a = np.arange(6).reshape(2,3) + 10
    >>> a
    array([[10, 11, 12],
           [13, 14, 15]])
    >>> np.argmin(a)
    0
    >>> np.argmin(a, axis=0)
    array([0, 0, 0])
    >>> np.argmin(a, axis=1)
    array([0, 0])

    Indices of the minimum elements of a N-dimensional array:

    >>> ind = np.unravel_index(np.argmin(a, axis=None), a.shape)
    >>> ind
    (0, 0)
    >>> a[ind]
    10

    >>> b = np.arange(6) + 10
    >>> b[4] = 10
    >>> b
    array([10, 11, 12, 13, 10, 15])
    >>> np.argmin(b)  # Only the first occurrence is returned.
    0

    >>> x = np.array([[4,2,3], [1,0,3]])
    >>> index_array = np.argmin(x, axis=-1)
    >>> # Same as np.amin(x, axis=-1, keepdims=True)
    >>> np.take_along_axis(x, np.expand_dims(index_array, axis=-1), axis=-1)
    array([[2],
           [0]])
    >>> # Same as np.amax(x, axis=-1)
    >>> np.take_along_axis(x, np.expand_dims(index_array, axis=-1),
    ...     axis=-1).squeeze(axis=-1)
    array([2, 0])

    Setting `keepdims` to `True`,

    >>> x = np.arange(24).reshape((2, 3, 4))
    >>> res = np.argmin(x, axis=1, keepdims=True)
    >>> res.shape
    (2, 1, 4)
    """
    kwds = {'keepdims': keepdims} if keepdims is not np._NoValue else {}
    return _wrapfunc(a, 'argmin', axis=axis, out=out, **kwds)


def _searchsorted_dispatcher(a, v, side=None, sorter=None):
    return (a, v, sorter)


@array_function_dispatch(_searchsorted_dispatcher)
def searchsorted(a, v, side='left', sorter=None):
    """
    Find indices where elements should be inserted to maintain order.

    Find the indices into a sorted array `a` such that, if the
    corresponding elements in `v` were inserted before the indices, the
    order of `a` would be preserved.

    Assuming that `a` is sorted:

    ======  ============================
    `side`  returned index `i` satisfies
    ======  ============================
    left    ``a[i-1] < v <= a[i]``
    right   ``a[i-1] <= v < a[i]``
    ======  ============================

    Parameters
    ----------
    a : 1-D array_like
        Input array. If `sorter` is None, then it must be sorted in
        ascending order, otherwise `sorter` must be an array of indices
        that sort it.
    v : array_like
        Values to insert into `a`.
    side : {'left', 'right'}, optional
        If 'left', the index of the first suitable location found is given.
        If 'right', return the last such index.  If there is no suitable
        index, return either 0 or N (where N is the length of `a`).
    sorter : 1-D array_like, optional
        Optional array of integer indices that sort array a into ascending
        order. They are typically the result of argsort.

    Returns
    -------
    indices : int or array of ints
        Array of insertion points with the same shape as `v`,
        or an integer if `v` is a scalar.

    See Also
    --------
    sort : Return a sorted copy of an array.
    histogram : Produce histogram from 1-D data.

    Notes
    -----
    Binary search is used to find the required insertion points.

    As of NumPy 1.4.0 `searchsorted` works with real/complex arrays containing
    `nan` values. The enhanced sort order is documented in `sort`.

    This function uses the same algorithm as the builtin python
    `bisect.bisect_left` (``side='left'``) and `bisect.bisect_right`
    (``side='right'``) functions, which is also vectorized
    in the `v` argument.

    Examples
    --------
    >>> import numpy as np
    >>> np.searchsorted([11,12,13,14,15], 13)
    2
    >>> np.searchsorted([11,12,13,14,15], 13, side='right')
    3
    >>> np.searchsorted([11,12,13,14,15], [-10, 20, 12, 13])
    array([0, 5, 1, 2])

    When `sorter` is used, the returned indices refer to the sorted
    array of `a` and not `a` itself:

    >>> a = np.array([40, 10, 20, 30])
    >>> sorter = np.argsort(a)
    >>> sorter
    array([1, 2, 3, 0])  # Indices that would sort the array 'a'
    >>> result = np.searchsorted(a, 25, sorter=sorter)
    >>> result
    2
    >>> a[sorter[result]]
    30  # The element at index 2 of the sorted array is 30.
    """
    return _wrapfunc(a, 'searchsorted', v, side=side, sorter=sorter)


def _resize_dispatcher(a, new_shape):
    return (a,)


@array_function_dispatch(_resize_dispatcher)
def resize(a, new_shape):
    """
    Return a new array with the specified shape.

    If the new array is larger than the original array, then the new
    array is filled with repeated copies of `a`.  Note that this behavior
    is different from a.resize(new_shape) which fills with zeros instead
    of repeated copies of `a`.

    Parameters
    ----------
    a : array_like
        Array to be resized.

    new_shape : int or tuple of int
        Shape of resized array.

    Returns
    -------
    reshaped_array : ndarray
        The new array is formed from the data in the old array, repeated
        if necessary to fill out the required number of elements.  The
        data are repeated iterating over the array in C-order.

    See Also
    --------
    numpy.reshape : Reshape an array without changing the total size.
    numpy.pad : Enlarge and pad an array.
    numpy.repeat : Repeat elements of an array.
    ndarray.resize : resize an array in-place.

    Notes
    -----
    When the total size of the array does not change `~numpy.reshape` should
    be used.  In most other cases either indexing (to reduce the size)
    or padding (to increase the size) may be a more appropriate solution.

    Warning: This functionality does **not** consider axes separately,
    i.e. it does not apply interpolation/extrapolation.
    It fills the return array with the required number of elements, iterating
    over `a` in C-order, disregarding axes (and cycling back from the start if
    the new shape is larger).  This functionality is therefore not suitable to
    resize images, or data where each axis represents a separate and distinct
    entity.

    Examples
    --------
    >>> import numpy as np
    >>> a = np.array([[0,1],[2,3]])
    >>> np.resize(a,(2,3))
    array([[0, 1, 2],
           [3, 0, 1]])
    >>> np.resize(a,(1,4))
    array([[0, 1, 2, 3]])
    >>> np.resize(a,(2,4))
    array([[0, 1, 2, 3],
           [0, 1, 2, 3]])

    """
    if isinstance(new_shape, (int, nt.integer)):
        new_shape = (new_shape,)

    a = ravel(a)

    new_size = 1
    for dim_length in new_shape:
        new_size *= dim_length
        if dim_length < 0:
            raise ValueError(
                'all elements of `new_shape` must be non-negative'
            )

    if a.size == 0 or new_size == 0:
        # First case must zero fill. The second would have repeats == 0.
        return np.zeros_like(a, shape=new_shape)

    repeats = -(-new_size // a.size)  # ceil division
    a = concatenate((a,) * repeats)[:new_size]

    return reshape(a, new_shape)


def _squeeze_dispatcher(a, axis=None):
    return (a,)


@array_function_dispatch(_squeeze_dispatcher)
def squeeze(a, axis=None):
    """
    Remove axes of length one from `a`.

    Parameters
    ----------
    a : array_like
        Input data.
    axis : None or int or tuple of ints, optional
        Selects a subset of the entries of length one in the
        shape. If an axis is selected with shape entry greater than
        one, an error is raised.

    Returns
    -------
    squeezed : ndarray
        The input array, but with all or a subset of the
        dimensions of length 1 removed. This is always `a` itself
        or a view into `a`. Note that if all axes are squeezed,
        the result is a 0d array and not a scalar.

    Raises
    ------
    ValueError
        If `axis` is not None, and an axis being squeezed is not of length 1

    See Also
    --------
    expand_dims : The inverse operation, adding entries of length one
    reshape : Insert, remove, and combine dimensions, and resize existing ones

    Examples
    --------
    >>> import numpy as np
    >>> x = np.array([[[0], [1], [2]]])
    >>> x.shape
    (1, 3, 1)
    >>> np.squeeze(x).shape
    (3,)
    >>> np.squeeze(x, axis=0).shape
    (3, 1)
    >>> np.squeeze(x, axis=1).shape
    Traceback (most recent call last):
    ...
    ValueError: cannot select an axis to squeeze out which has size
    not equal to one
    >>> np.squeeze(x, axis=2).shape
    (1, 3)
    >>> x = np.array([[1234]])
    >>> x.shape
    (1, 1)
    >>> np.squeeze(x)
    array(1234)  # 0d array
    >>> np.squeeze(x).shape
    ()
    >>> np.squeeze(x)[()]
    1234

    """
    try:
        squeeze = a.squeeze
    except AttributeError:
        return _wrapit(a, 'squeeze', axis=axis)
    if axis is None:
        return squeeze()
    else:
        return squeeze(axis=axis)


def _diagonal_dispatcher(a, offset=None, axis1=None, axis2=None):
    return (a,)


@array_function_dispatch(_diagonal_dispatcher)
def diagonal(a, offset=0, axis1=0, axis2=1):
    """
    Return specified diagonals.

    If `a` is 2-D, returns the diagonal of `a` with the given offset,
    i.e., the collection of elements of the form ``a[i, i+offset]``.  If
    `a` has more than two dimensions, then the axes specified by `axis1`
    and `axis2` are used to determine the 2-D sub-array whose diagonal is
    returned.  The shape of the resulting array can be determined by
    removing `axis1` and `axis2` and appending an index to the right equal
    to the size of the resulting diagonals.

    In versions of NumPy prior to 1.7, this function always returned a new,
    independent array containing a copy of the values in the diagonal.

    In NumPy 1.7 and 1.8, it continues to return a copy of the diagonal,
    but depending on this fact is deprecated. Writing to the resulting
    array continues to work as it used to, but a FutureWarning is issued.

    Starting in NumPy 1.9 it returns a read-only view on the original array.
    Attempting to write to the resulting array will produce an error.

    In some future release, it will return a read/write view and writing to
    the returned array will alter your original array.  The returned array
    will have the same type as the input array.

    If you don't write to the array returned by this function, then you can
    just ignore all of the above.

    If you depend on the current behavior, then we suggest copying the
    returned array explicitly, i.e., use ``np.diagonal(a).copy()`` instead
    of just ``np.diagonal(a)``. This will work with both past and future
    versions of NumPy.

    Parameters
    ----------
    a : array_like
        Array from which the diagonals are taken.
    offset : int, optional
        Offset of the diagonal from the main diagonal.  Can be positive or
        negative.  Defaults to main diagonal (0).
    axis1 : int, optional
        Axis to be used as the first axis of the 2-D sub-arrays from which
        the diagonals should be taken.  Defaults to first axis (0).
    axis2 : int, optional
        Axis to be used as the second axis of the 2-D sub-arrays from
        which the diagonals should be taken. Defaults to second axis (1).

    Returns
    -------
    array_of_diagonals : ndarray
        If `a` is 2-D, then a 1-D array containing the diagonal and of the
        same type as `a` is returned unless `a` is a `matrix`, in which case
        a 1-D array rather than a (2-D) `matrix` is returned in order to
        maintain backward compatibility.

        If ``a.ndim > 2``, then the dimensions specified by `axis1` and `axis2`
        are removed, and a new axis inserted at the end corresponding to the
        diagonal.

    Raises
    ------
    ValueError
        If the dimension of `a` is less than 2.

    See Also
    --------
    diag : MATLAB work-a-like for 1-D and 2-D arrays.
    diagflat : Create diagonal arrays.
    trace : Sum along diagonals.

    Examples
    --------
    >>> import numpy as np
    >>> a = np.arange(4).reshape(2,2)
    >>> a
    array([[0, 1],
           [2, 3]])
    >>> a.diagonal()
    array([0, 3])
    >>> a.diagonal(1)
    array([1])

    A 3-D example:

    >>> a = np.arange(8).reshape(2,2,2); a
    array([[[0, 1],
            [2, 3]],
           [[4, 5],
            [6, 7]]])
    >>> a.diagonal(0,  # Main diagonals of two arrays created by skipping
    ...            0,  # across the outer(left)-most axis last and
    ...            1)  # the "middle" (row) axis first.
    array([[0, 6],
           [1, 7]])

    The sub-arrays whose main diagonals we just obtained; note that each
    corresponds to fixing the right-most (column) axis, and that the
    diagonals are "packed" in rows.

    >>> a[:,:,0]  # main diagonal is [0 6]
    array([[0, 2],
           [4, 6]])
    >>> a[:,:,1]  # main diagonal is [1 7]
    array([[1, 3],
           [5, 7]])

    The anti-diagonal can be obtained by reversing the order of elements
    using either `numpy.flipud` or `numpy.fliplr`.

    >>> a = np.arange(9).reshape(3, 3)
    >>> a
    array([[0, 1, 2],
           [3, 4, 5],
           [6, 7, 8]])
    >>> np.fliplr(a).diagonal()  # Horizontal flip
    array([2, 4, 6])
    >>> np.flipud(a).diagonal()  # Vertical flip
    array([6, 4, 2])

    Note that the order in which the diagonal is retrieved varies depending
    on the flip function.
    """
    if isinstance(a, np.matrix):
        # Make diagonal of matrix 1-D to preserve backward compatibility.
        return asarray(a).diagonal(offset=offset, axis1=axis1, axis2=axis2)
    else:
        return asanyarray(a).diagonal(offset=offset, axis1=axis1, axis2=axis2)


def _trace_dispatcher(
        a, offset=None, axis1=None, axis2=None, dtype=None, out=None):
    return (a, out)


@array_function_dispatch(_trace_dispatcher)
def trace(a, offset=0, axis1=0, axis2=1, dtype=None, out=None):
    """
    Return the sum along diagonals of the array.

    If `a` is 2-D, the sum along its diagonal with the given offset
    is returned, i.e., the sum of elements ``a[i,i+offset]`` for all i.

    If `a` has more than two dimensions, then the axes specified by axis1 and
    axis2 are used to determine the 2-D sub-arrays whose traces are returned.
    The shape of the resulting array is the same as that of `a` with `axis1`
    and `axis2` removed.

    Parameters
    ----------
    a : array_like
        Input array, from which the diagonals are taken.
    offset : int, optional
        Offset of the diagonal from the main diagonal. Can be both positive
        and negative. Defaults to 0.
    axis1, axis2 : int, optional
        Axes to be used as the first and second axis of the 2-D sub-arrays
        from which the diagonals should be taken. Defaults are the first two
        axes of `a`.
    dtype : dtype, optional
        Determines the data-type of the returned array and of the accumulator
        where the elements are summed. If dtype has the value None and `a` is
        of integer type of precision less than the default integer
        precision, then the default integer precision is used. Otherwise,
        the precision is the same as that of `a`.
    out : ndarray, optional
        Array into which the output is placed. Its type is preserved and
        it must be of the right shape to hold the output.

    Returns
    -------
    sum_along_diagonals : ndarray
        If `a` is 2-D, the sum along the diagonal is returned.  If `a` has
        larger dimensions, then an array of sums along diagonals is returned.

    See Also
    --------
    diag, diagonal, diagflat

    Examples
    --------
    >>> import numpy as np
    >>> np.trace(np.eye(3))
    3.0
    >>> a = np.arange(8).reshape((2,2,2))
    >>> np.trace(a)
    array([6, 8])

    >>> a = np.arange(24).reshape((2,2,2,3))
    >>> np.trace(a).shape
    (2, 3)

    """
    if isinstance(a, np.matrix):
        # Get trace of matrix via an array to preserve backward compatibility.
        return asarray(a).trace(
            offset=offset, axis1=axis1, axis2=axis2, dtype=dtype, out=out
        )
    else:
        return asanyarray(a).trace(
            offset=offset, axis1=axis1, axis2=axis2, dtype=dtype, out=out
        )


def _ravel_dispatcher(a, order=None):
    return (a,)


@array_function_dispatch(_ravel_dispatcher)
def ravel(a, order='C'):
    """Return a contiguous flattened array.

    A 1-D array, containing the elements of the input, is returned.  A copy is
    made only if needed.

    As of NumPy 1.10, the returned array will have the same type as the input
    array. (for example, a masked array will be returned for a masked array
    input)

    Parameters
    ----------
    a : array_like
        Input array.  The elements in `a` are read in the order specified by
        `order`, and packed as a 1-D array.
    order : {'C','F', 'A', 'K'}, optional

        The elements of `a` are read using this index order. 'C' means
        to index the elements in row-major, C-style order,
        with the last axis index changing fastest, back to the first
        axis index changing slowest.  'F' means to index the elements
        in column-major, Fortran-style order, with the
        first index changing fastest, and the last index changing
        slowest. Note that the 'C' and 'F' options take no account of
        the memory layout of the underlying array, and only refer to
        the order of axis indexing.  'A' means to read the elements in
        Fortran-like index order if `a` is Fortran *contiguous* in
        memory, C-like order otherwise.  'K' means to read the
        elements in the order they occur in memory, except for
        reversing the data when strides are negative.  By default, 'C'
        index order is used.

    Returns
    -------
    y : array_like
        y is a contiguous 1-D array of the same subtype as `a`,
        with shape ``(a.size,)``.
        Note that matrices are special cased for backward compatibility,
        if `a` is a matrix, then y is a 1-D ndarray.

    See Also
    --------
    ndarray.flat : 1-D iterator over an array.
    ndarray.flatten : 1-D array copy of the elements of an array
                      in row-major order.
    ndarray.reshape : Change the shape of an array without changing its data.

    Notes
    -----
    In row-major, C-style order, in two dimensions, the row index
    varies the slowest, and the column index the quickest.  This can
    be generalized to multiple dimensions, where row-major order
    implies that the index along the first axis varies slowest, and
    the index along the last quickest.  The opposite holds for
    column-major, Fortran-style index ordering.

    When a view is desired in as many cases as possible, ``arr.reshape(-1)``
    may be preferable. However, ``ravel`` supports ``K`` in the optional
    ``order`` argument while ``reshape`` does not.

    Examples
    --------
    It is equivalent to ``reshape(-1, order=order)``.

    >>> import numpy as np
    >>> x = np.array([[1, 2, 3], [4, 5, 6]])
    >>> np.ravel(x)
    array([1, 2, 3, 4, 5, 6])

    >>> x.reshape(-1)
    array([1, 2, 3, 4, 5, 6])

    >>> np.ravel(x, order='F')
    array([1, 4, 2, 5, 3, 6])

    When ``order`` is 'A', it will preserve the array's 'C' or 'F' ordering:

    >>> np.ravel(x.T)
    array([1, 4, 2, 5, 3, 6])
    >>> np.ravel(x.T, order='A')
    array([1, 2, 3, 4, 5, 6])

    When ``order`` is 'K', it will preserve orderings that are neither 'C'
    nor 'F', but won't reverse axes:

    >>> a = np.arange(3)[::-1]; a
    array([2, 1, 0])
    >>> a.ravel(order='C')
    array([2, 1, 0])
    >>> a.ravel(order='K')
    array([2, 1, 0])

    >>> a = np.arange(12).reshape(2,3,2).swapaxes(1,2); a
    array([[[ 0,  2,  4],
            [ 1,  3,  5]],
           [[ 6,  8, 10],
            [ 7,  9, 11]]])
    >>> a.ravel(order='C')
    array([ 0,  2,  4,  1,  3,  5,  6,  8, 10,  7,  9, 11])
    >>> a.ravel(order='K')
    array([ 0,  1,  2,  3,  4,  5,  6,  7,  8,  9, 10, 11])

    """
    if isinstance(a, np.matrix):
        return asarray(a).ravel(order=order)
    else:
        return asanyarray(a).ravel(order=order)


def _nonzero_dispatcher(a):
    return (a,)


@array_function_dispatch(_nonzero_dispatcher)
def nonzero(a):
    """
    Return the indices of the elements that are non-zero.

    Returns a tuple of arrays, one for each dimension of `a`,
    containing the indices of the non-zero elements in that
    dimension. The values in `a` are always tested and returned in
    row-major, C-style order.

    To group the indices by element, rather than dimension, use `argwhere`,
    which returns a row for each non-zero element.

    .. note::

       When called on a zero-d array or scalar, ``nonzero(a)`` is treated
       as ``nonzero(atleast_1d(a))``.

       .. deprecated:: 1.17.0

          Use `atleast_1d` explicitly if this behavior is deliberate.

    Parameters
    ----------
    a : array_like
        Input array.

    Returns
    -------
    tuple_of_arrays : tuple
        Indices of elements that are non-zero.

    See Also
    --------
    flatnonzero :
        Return indices that are non-zero in the flattened version of the input
        array.
    ndarray.nonzero :
        Equivalent ndarray method.
    count_nonzero :
        Counts the number of non-zero elements in the input array.

    Notes
    -----
    While the nonzero values can be obtained with ``a[nonzero(a)]``, it is
    recommended to use ``x[x.astype(bool)]`` or ``x[x != 0]`` instead, which
    will correctly handle 0-d arrays.

    Examples
    --------
    >>> import numpy as np
    >>> x = np.array([[3, 0, 0], [0, 4, 0], [5, 6, 0]])
    >>> x
    array([[3, 0, 0],
           [0, 4, 0],
           [5, 6, 0]])
    >>> np.nonzero(x)
    (array([0, 1, 2, 2]), array([0, 1, 0, 1]))

    >>> x[np.nonzero(x)]
    array([3, 4, 5, 6])
    >>> np.transpose(np.nonzero(x))
    array([[0, 0],
           [1, 1],
           [2, 0],
           [2, 1]])

    A common use for ``nonzero`` is to find the indices of an array, where
    a condition is True.  Given an array `a`, the condition `a` > 3 is a
    boolean array and since False is interpreted as 0, np.nonzero(a > 3)
    yields the indices of the `a` where the condition is true.

    >>> a = np.array([[1, 2, 3], [4, 5, 6], [7, 8, 9]])
    >>> a > 3
    array([[False, False, False],
           [ True,  True,  True],
           [ True,  True,  True]])
    >>> np.nonzero(a > 3)
    (array([1, 1, 1, 2, 2, 2]), array([0, 1, 2, 0, 1, 2]))

    Using this result to index `a` is equivalent to using the mask directly:

    >>> a[np.nonzero(a > 3)]
    array([4, 5, 6, 7, 8, 9])
    >>> a[a > 3]  # prefer this spelling
    array([4, 5, 6, 7, 8, 9])

    ``nonzero`` can also be called as a method of the array.

    >>> (a > 3).nonzero()
    (array([1, 1, 1, 2, 2, 2]), array([0, 1, 2, 0, 1, 2]))

    """
    return _wrapfunc(a, 'nonzero')


def _shape_dispatcher(a):
    return (a,)


@array_function_dispatch(_shape_dispatcher)
def shape(a):
    """
    Return the shape of an array.

    Parameters
    ----------
    a : array_like
        Input array.

    Returns
    -------
    shape : tuple of ints
        The elements of the shape tuple give the lengths of the
        corresponding array dimensions.

    See Also
    --------
    len : ``len(a)`` is equivalent to ``np.shape(a)[0]`` for N-D arrays with
          ``N>=1``.
    ndarray.shape : Equivalent array method.

    Examples
    --------
    >>> import numpy as np
    >>> np.shape(np.eye(3))
    (3, 3)
    >>> np.shape([[1, 3]])
    (1, 2)
    >>> np.shape([0])
    (1,)
    >>> np.shape(0)
    ()

    >>> a = np.array([(1, 2), (3, 4), (5, 6)],
    ...              dtype=[('x', 'i4'), ('y', 'i4')])
    >>> np.shape(a)
    (3,)
    >>> a.shape
    (3,)

    """
    try:
        result = a.shape
    except AttributeError:
        result = asarray(a).shape
    return result


def _compress_dispatcher(condition, a, axis=None, out=None):
    return (condition, a, out)


@array_function_dispatch(_compress_dispatcher)
def compress(condition, a, axis=None, out=None):
    """
    Return selected slices of an array along given axis.

    When working along a given axis, a slice along that axis is returned in
    `output` for each index where `condition` evaluates to True. When
    working on a 1-D array, `compress` is equivalent to `extract`.

    Parameters
    ----------
    condition : 1-D array of bools
        Array that selects which entries to return. If len(condition)
        is less than the size of `a` along the given axis, then output is
        truncated to the length of the condition array.
    a : array_like
        Array from which to extract a part.
    axis : int, optional
        Axis along which to take slices. If None (default), work on the
        flattened array.
    out : ndarray, optional
        Output array.  Its type is preserved and it must be of the right
        shape to hold the output.

    Returns
    -------
    compressed_array : ndarray
        A copy of `a` without the slices along axis for which `condition`
        is false.

    See Also
    --------
    take, choose, diag, diagonal, select
    ndarray.compress : Equivalent method in ndarray
    extract : Equivalent method when working on 1-D arrays
    :ref:`ufuncs-output-type`

    Examples
    --------
    >>> import numpy as np
    >>> a = np.array([[1, 2], [3, 4], [5, 6]])
    >>> a
    array([[1, 2],
           [3, 4],
           [5, 6]])
    >>> np.compress([0, 1], a, axis=0)
    array([[3, 4]])
    >>> np.compress([False, True, True], a, axis=0)
    array([[3, 4],
           [5, 6]])
    >>> np.compress([False, True], a, axis=1)
    array([[2],
           [4],
           [6]])

    Working on the flattened array does not return slices along an axis but
    selects elements.

    >>> np.compress([False, True], a)
    array([2])

    """
    return _wrapfunc(a, 'compress', condition, axis=axis, out=out)


def _clip_dispatcher(a, a_min=None, a_max=None, out=None, *, min=None,
                     max=None, **kwargs):
    return (a, a_min, a_max, out, min, max)


@array_function_dispatch(_clip_dispatcher)
def clip(a, a_min=np._NoValue, a_max=np._NoValue, out=None, *,
         min=np._NoValue, max=np._NoValue, **kwargs):
    """
    Clip (limit) the values in an array.

    Given an interval, values outside the interval are clipped to
    the interval edges.  For example, if an interval of ``[0, 1]``
    is specified, values smaller than 0 become 0, and values larger
    than 1 become 1.

    Equivalent to but faster than ``np.minimum(a_max, np.maximum(a, a_min))``.

    No check is performed to ensure ``a_min < a_max``.

    Parameters
    ----------
    a : array_like
        Array containing elements to clip.
    a_min, a_max : array_like or None
        Minimum and maximum value. If ``None``, clipping is not performed on
        the corresponding edge. If both ``a_min`` and ``a_max`` are ``None``,
        the elements of the returned array stay the same. Both are broadcasted
        against ``a``.
    out : ndarray, optional
        The results will be placed in this array. It may be the input
        array for in-place clipping.  `out` must be of the right shape
        to hold the output.  Its type is preserved.
    min, max : array_like or None
        Array API compatible alternatives for ``a_min`` and ``a_max``
        arguments. Either ``a_min`` and ``a_max`` or ``min`` and ``max``
        can be passed at the same time. Default: ``None``.

        .. versionadded:: 2.1.0
    **kwargs
        For other keyword-only arguments, see the
        :ref:`ufunc docs <ufuncs.kwargs>`.

    Returns
    -------
    clipped_array : ndarray
        An array with the elements of `a`, but where values
        < `a_min` are replaced with `a_min`, and those > `a_max`
        with `a_max`.

    See Also
    --------
    :ref:`ufuncs-output-type`

    Notes
    -----
    When `a_min` is greater than `a_max`, `clip` returns an
    array in which all values are equal to `a_max`,
    as shown in the second example.

    Examples
    --------
    >>> import numpy as np
    >>> a = np.arange(10)
    >>> a
    array([0, 1, 2, 3, 4, 5, 6, 7, 8, 9])
    >>> np.clip(a, 1, 8)
    array([1, 1, 2, 3, 4, 5, 6, 7, 8, 8])
    >>> np.clip(a, 8, 1)
    array([1, 1, 1, 1, 1, 1, 1, 1, 1, 1])
    >>> np.clip(a, 3, 6, out=a)
    array([3, 3, 3, 3, 4, 5, 6, 6, 6, 6])
    >>> a
    array([3, 3, 3, 3, 4, 5, 6, 6, 6, 6])
    >>> a = np.arange(10)
    >>> a
    array([0, 1, 2, 3, 4, 5, 6, 7, 8, 9])
    >>> np.clip(a, [3, 4, 1, 1, 1, 4, 4, 4, 4, 4], 8)
    array([3, 4, 2, 3, 4, 5, 6, 7, 8, 8])

    """
    if a_min is np._NoValue and a_max is np._NoValue:
        a_min = None if min is np._NoValue else min
        a_max = None if max is np._NoValue else max
    elif a_min is np._NoValue:
        raise TypeError("clip() missing 1 required positional "
                        "argument: 'a_min'")
    elif a_max is np._NoValue:
        raise TypeError("clip() missing 1 required positional "
                        "argument: 'a_max'")
    elif min is not np._NoValue or max is not np._NoValue:
        raise ValueError("Passing `min` or `max` keyword argument when "
                         "`a_min` and `a_max` are provided is forbidden.")

    return _wrapfunc(a, 'clip', a_min, a_max, out=out, **kwargs)


def _sum_dispatcher(a, axis=None, dtype=None, out=None, keepdims=None,
                    initial=None, where=None):
    return (a, out)


@array_function_dispatch(_sum_dispatcher)
def sum(a, axis=None, dtype=None, out=None, keepdims=np._NoValue,
        initial=np._NoValue, where=np._NoValue):
    """
    Sum of array elements over a given axis.

    Parameters
    ----------
    a : array_like
        Elements to sum.
    axis : None or int or tuple of ints, optional
        Axis or axes along which a sum is performed.  The default,
        axis=None, will sum all of the elements of the input array.  If
        axis is negative it counts from the last to the first axis. If
        axis is a tuple of ints, a sum is performed on all of the axes
        specified in the tuple instead of a single axis or all the axes as
        before.
    dtype : dtype, optional
        The type of the returned array and of the accumulator in which the
        elements are summed.  The dtype of `a` is used by default unless `a`
        has an integer dtype of less precision than the default platform
        integer.  In that case, if `a` is signed then the platform integer
        is used while if `a` is unsigned then an unsigned integer of the
        same precision as the platform integer is used.
    out : ndarray, optional
        Alternative output array in which to place the result. It must have
        the same shape as the expected output, but the type of the output
        values will be cast if necessary.
    keepdims : bool, optional
        If this is set to True, the axes which are reduced are left
        in the result as dimensions with size one. With this option,
        the result will broadcast correctly against the input array.

        If the default value is passed, then `keepdims` will not be
        passed through to the `sum` method of sub-classes of
        `ndarray`, however any non-default value will be.  If the
        sub-class' method does not implement `keepdims` any
        exceptions will be raised.
    initial : scalar, optional
        Starting value for the sum. See `~numpy.ufunc.reduce` for details.
    where : array_like of bool, optional
        Elements to include in the sum. See `~numpy.ufunc.reduce` for details.

    Returns
    -------
    sum_along_axis : ndarray
        An array with the same shape as `a`, with the specified
        axis removed.   If `a` is a 0-d array, or if `axis` is None, a scalar
        is returned.  If an output array is specified, a reference to
        `out` is returned.

    See Also
    --------
    ndarray.sum : Equivalent method.
    add: ``numpy.add.reduce`` equivalent function.
    cumsum : Cumulative sum of array elements.
    trapezoid : Integration of array values using composite trapezoidal rule.

    mean, average

    Notes
    -----
    Arithmetic is modular when using integer types, and no error is
    raised on overflow.

    The sum of an empty array is the neutral element 0:

    >>> np.sum([])
    0.0

    For floating point numbers the numerical precision of sum (and
    ``np.add.reduce``) is in general limited by directly adding each number
    individually to the result causing rounding errors in every step.
    However, often numpy will use a  numerically better approach (partial
    pairwise summation) leading to improved precision in many use-cases.
    This improved precision is always provided when no ``axis`` is given.
    When ``axis`` is given, it will depend on which axis is summed.
    Technically, to provide the best speed possible, the improved precision
    is only used when the summation is along the fast axis in memory.
    Note that the exact precision may vary depending on other parameters.
    In contrast to NumPy, Python's ``math.fsum`` function uses a slower but
    more precise approach to summation.
    Especially when summing a large number of lower precision floating point
    numbers, such as ``float32``, numerical errors can become significant.
    In such cases it can be advisable to use `dtype="float64"` to use a higher
    precision for the output.

    Examples
    --------
    >>> import numpy as np
    >>> np.sum([0.5, 1.5])
    2.0
    >>> np.sum([0.5, 0.7, 0.2, 1.5], dtype=np.int32)
    np.int32(1)
    >>> np.sum([[0, 1], [0, 5]])
    6
    >>> np.sum([[0, 1], [0, 5]], axis=0)
    array([0, 6])
    >>> np.sum([[0, 1], [0, 5]], axis=1)
    array([1, 5])
    >>> np.sum([[0, 1], [np.nan, 5]], where=[False, True], axis=1)
    array([1., 5.])

    If the accumulator is too small, overflow occurs:

    >>> np.ones(128, dtype=np.int8).sum(dtype=np.int8)
    np.int8(-128)

    You can also start the sum with a value other than zero:

    >>> np.sum([10], initial=5)
    15
    """
    if isinstance(a, _gentype):
        # 2018-02-25, 1.15.0
        warnings.warn(
            "Calling np.sum(generator) is deprecated, and in the future will "
            "give a different result. Use np.sum(np.fromiter(generator)) or "
            "the python sum builtin instead.",
            DeprecationWarning, stacklevel=2
        )

        res = _sum_(a)
        if out is not None:
            out[...] = res
            return out
        return res

    return _wrapreduction(
        a, np.add, 'sum', axis, dtype, out,
        keepdims=keepdims, initial=initial, where=where
    )


def _any_dispatcher(a, axis=None, out=None, keepdims=None, *,
                    where=np._NoValue):
    return (a, where, out)


@array_function_dispatch(_any_dispatcher)
def any(a, axis=None, out=None, keepdims=np._NoValue, *, where=np._NoValue):
    """
    Test whether any array element along a given axis evaluates to True.

    Returns single boolean if `axis` is ``None``

    Parameters
    ----------
    a : array_like
        Input array or object that can be converted to an array.
    axis : None or int or tuple of ints, optional
        Axis or axes along which a logical OR reduction is performed.
        The default (``axis=None``) is to perform a logical OR over all
        the dimensions of the input array. `axis` may be negative, in
        which case it counts from the last to the first axis. If this
        is a tuple of ints, a reduction is performed on multiple
        axes, instead of a single axis or all the axes as before.
    out : ndarray, optional
        Alternate output array in which to place the result.  It must have
        the same shape as the expected output and its type is preserved
        (e.g., if it is of type float, then it will remain so, returning
        1.0 for True and 0.0 for False, regardless of the type of `a`).
        See :ref:`ufuncs-output-type` for more details.

    keepdims : bool, optional
        If this is set to True, the axes which are reduced are left
        in the result as dimensions with size one. With this option,
        the result will broadcast correctly against the input array.

        If the default value is passed, then `keepdims` will not be
        passed through to the `any` method of sub-classes of
        `ndarray`, however any non-default value will be.  If the
        sub-class' method does not implement `keepdims` any
        exceptions will be raised.

    where : array_like of bool, optional
        Elements to include in checking for any `True` values.
        See `~numpy.ufunc.reduce` for details.

        .. versionadded:: 1.20.0

    Returns
    -------
    any : bool or ndarray
        A new boolean or `ndarray` is returned unless `out` is specified,
        in which case a reference to `out` is returned.

    See Also
    --------
    ndarray.any : equivalent method

    all : Test whether all elements along a given axis evaluate to True.

    Notes
    -----
    Not a Number (NaN), positive infinity and negative infinity evaluate
    to `True` because these are not equal to zero.

    .. versionchanged:: 2.0
       Before NumPy 2.0, ``any`` did not return booleans for object dtype
       input arrays.
       This behavior is still available via ``np.logical_or.reduce``.

    Examples
    --------
    >>> import numpy as np
    >>> np.any([[True, False], [True, True]])
    True

    >>> np.any([[True,  False, True ],
    ...         [False, False, False]], axis=0)
    array([ True, False, True])

    >>> np.any([-1, 0, 5])
    True

    >>> np.any([[np.nan], [np.inf]], axis=1, keepdims=True)
    array([[ True],
           [ True]])

    >>> np.any([[True, False], [False, False]], where=[[False], [True]])
    False

    >>> a = np.array([[1, 0, 0],
    ...               [0, 0, 1],
    ...               [0, 0, 0]])
    >>> np.any(a, axis=0)
    array([ True, False,  True])
    >>> np.any(a, axis=1)
    array([ True,  True, False])

    >>> o=np.array(False)
    >>> z=np.any([-1, 4, 5], out=o)
    >>> z, o
    (array(True), array(True))
    >>> # Check now that z is a reference to o
    >>> z is o
    True
    >>> id(z), id(o) # identity of z and o              # doctest: +SKIP
    (191614240, 191614240)

    """
    return _wrapreduction_any_all(a, np.logical_or, 'any', axis, out,
                                  keepdims=keepdims, where=where)


def _all_dispatcher(a, axis=None, out=None, keepdims=None, *,
                    where=None):
    return (a, where, out)


@array_function_dispatch(_all_dispatcher)
def all(a, axis=None, out=None, keepdims=np._NoValue, *, where=np._NoValue):
    """
    Test whether all array elements along a given axis evaluate to True.

    Parameters
    ----------
    a : array_like
        Input array or object that can be converted to an array.
    axis : None or int or tuple of ints, optional
        Axis or axes along which a logical AND reduction is performed.
        The default (``axis=None``) is to perform a logical AND over all
        the dimensions of the input array. `axis` may be negative, in
        which case it counts from the last to the first axis. If this
        is a tuple of ints, a reduction is performed on multiple
        axes, instead of a single axis or all the axes as before.
    out : ndarray, optional
        Alternate output array in which to place the result.
        It must have the same shape as the expected output and its
        type is preserved (e.g., if ``dtype(out)`` is float, the result
        will consist of 0.0's and 1.0's). See :ref:`ufuncs-output-type`
        for more details.

    keepdims : bool, optional
        If this is set to True, the axes which are reduced are left
        in the result as dimensions with size one. With this option,
        the result will broadcast correctly against the input array.

        If the default value is passed, then `keepdims` will not be
        passed through to the `all` method of sub-classes of
        `ndarray`, however any non-default value will be.  If the
        sub-class' method does not implement `keepdims` any
        exceptions will be raised.

    where : array_like of bool, optional
        Elements to include in checking for all `True` values.
        See `~numpy.ufunc.reduce` for details.

        .. versionadded:: 1.20.0

    Returns
    -------
    all : ndarray, bool
        A new boolean or array is returned unless `out` is specified,
        in which case a reference to `out` is returned.

    See Also
    --------
    ndarray.all : equivalent method

    any : Test whether any element along a given axis evaluates to True.

    Notes
    -----
    Not a Number (NaN), positive infinity and negative infinity
    evaluate to `True` because these are not equal to zero.

    .. versionchanged:: 2.0
       Before NumPy 2.0, ``all`` did not return booleans for object dtype
       input arrays.
       This behavior is still available via ``np.logical_and.reduce``.

    Examples
    --------
    >>> import numpy as np
    >>> np.all([[True,False],[True,True]])
    False

    >>> np.all([[True,False],[True,True]], axis=0)
    array([ True, False])

    >>> np.all([-1, 4, 5])
    True

    >>> np.all([1.0, np.nan])
    True

    >>> np.all([[True, True], [False, True]], where=[[True], [False]])
    True

    >>> o=np.array(False)
    >>> z=np.all([-1, 4, 5], out=o)
    >>> id(z), id(o), z
    (28293632, 28293632, array(True)) # may vary

    """
    return _wrapreduction_any_all(a, np.logical_and, 'all', axis, out,
                                  keepdims=keepdims, where=where)


def _cumulative_func(x, func, axis, dtype, out, include_initial):
    x = np.atleast_1d(x)
    x_ndim = x.ndim
    if axis is None:
        if x_ndim >= 2:
            raise ValueError("For arrays which have more than one dimension "
                            "``axis`` argument is required.")
        axis = 0

    if out is not None and include_initial:
        item = [slice(None)] * x_ndim
        item[axis] = slice(1, None)
        func.accumulate(x, axis=axis, dtype=dtype, out=out[tuple(item)])
        item[axis] = 0
        out[tuple(item)] = func.identity
        return out

    res = func.accumulate(x, axis=axis, dtype=dtype, out=out)
    if include_initial:
        initial_shape = list(x.shape)
        initial_shape[axis] = 1
        res = np.concat(
            [np.full_like(res, func.identity, shape=initial_shape), res],
            axis=axis,
        )

    return res


def _cumulative_prod_dispatcher(x, /, *, axis=None, dtype=None, out=None,
                                include_initial=None):
    return (x, out)


@array_function_dispatch(_cumulative_prod_dispatcher)
def cumulative_prod(x, /, *, axis=None, dtype=None, out=None,
                    include_initial=False):
    """
    Return the cumulative product of elements along a given axis.

    This function is an Array API compatible alternative to `numpy.cumprod`.

    Parameters
    ----------
    x : array_like
        Input array.
    axis : int, optional
        Axis along which the cumulative product is computed. The default
        (None) is only allowed for one-dimensional arrays. For arrays
        with more than one dimension ``axis`` is required.
    dtype : dtype, optional
        Type of the returned array, as well as of the accumulator in which
        the elements are multiplied.  If ``dtype`` is not specified, it
        defaults to the dtype of ``x``, unless ``x`` has an integer dtype
        with a precision less than that of the default platform integer.
        In that case, the default platform integer is used instead.
    out : ndarray, optional
        Alternative output array in which to place the result. It must
        have the same shape and buffer length as the expected output
        but the type of the resulting values will be cast if necessary.
        See :ref:`ufuncs-output-type` for more details.
    include_initial : bool, optional
        Boolean indicating whether to include the initial value (ones) as
        the first value in the output. With ``include_initial=True``
        the shape of the output is different than the shape of the input.
        Default: ``False``.

    Returns
    -------
    cumulative_prod_along_axis : ndarray
        A new array holding the result is returned unless ``out`` is
        specified, in which case a reference to ``out`` is returned. The
        result has the same shape as ``x`` if ``include_initial=False``.

    Notes
    -----
    Arithmetic is modular when using integer types, and no error is
    raised on overflow.

    Examples
    --------
    >>> a = np.array([1, 2, 3])
    >>> np.cumulative_prod(a)  # intermediate results 1, 1*2
    ...                        # total product 1*2*3 = 6
    array([1, 2, 6])
    >>> a = np.array([1, 2, 3, 4, 5, 6])
    >>> np.cumulative_prod(a, dtype=float) # specify type of output
    array([   1.,    2.,    6.,   24.,  120.,  720.])

    The cumulative product for each column (i.e., over the rows) of ``b``:

    >>> b = np.array([[1, 2, 3], [4, 5, 6]])
    >>> np.cumulative_prod(b, axis=0)
    array([[ 1,  2,  3],
           [ 4, 10, 18]])

    The cumulative product for each row (i.e. over the columns) of ``b``:

    >>> np.cumulative_prod(b, axis=1)
    array([[  1,   2,   6],
           [  4,  20, 120]])

    """
    return _cumulative_func(x, um.multiply, axis, dtype, out, include_initial)


def _cumulative_sum_dispatcher(x, /, *, axis=None, dtype=None, out=None,
                               include_initial=None):
    return (x, out)


@array_function_dispatch(_cumulative_sum_dispatcher)
def cumulative_sum(x, /, *, axis=None, dtype=None, out=None,
                   include_initial=False):
    """
    Return the cumulative sum of the elements along a given axis.

    This function is an Array API compatible alternative to `numpy.cumsum`.

    Parameters
    ----------
    x : array_like
        Input array.
    axis : int, optional
        Axis along which the cumulative sum is computed. The default
        (None) is only allowed for one-dimensional arrays. For arrays
        with more than one dimension ``axis`` is required.
    dtype : dtype, optional
        Type of the returned array and of the accumulator in which the
        elements are summed.  If ``dtype`` is not specified, it defaults
        to the dtype of ``x``, unless ``x`` has an integer dtype with
        a precision less than that of the default platform integer.
        In that case, the default platform integer is used.
    out : ndarray, optional
        Alternative output array in which to place the result. It must
        have the same shape and buffer length as the expected output
        but the type will be cast if necessary. See :ref:`ufuncs-output-type`
        for more details.
    include_initial : bool, optional
        Boolean indicating whether to include the initial value (zeros) as
        the first value in the output. With ``include_initial=True``
        the shape of the output is different than the shape of the input.
        Default: ``False``.

    Returns
    -------
    cumulative_sum_along_axis : ndarray
        A new array holding the result is returned unless ``out`` is
        specified, in which case a reference to ``out`` is returned. The
        result has the same shape as ``x`` if ``include_initial=False``.

    See Also
    --------
    sum : Sum array elements.
    trapezoid : Integration of array values using composite trapezoidal rule.
    diff : Calculate the n-th discrete difference along given axis.

    Notes
    -----
    Arithmetic is modular when using integer types, and no error is
    raised on overflow.

    ``cumulative_sum(a)[-1]`` may not be equal to ``sum(a)`` for
    floating-point values since ``sum`` may use a pairwise summation routine,
    reducing the roundoff-error. See `sum` for more information.

    Examples
    --------
    >>> a = np.array([1, 2, 3, 4, 5, 6])
    >>> a
    array([1, 2, 3, 4, 5, 6])
    >>> np.cumulative_sum(a)
    array([ 1,  3,  6, 10, 15, 21])
    >>> np.cumulative_sum(a, dtype=float)  # specifies type of output value(s)
    array([  1.,   3.,   6.,  10.,  15.,  21.])

    >>> b = np.array([[1, 2, 3], [4, 5, 6]])
    >>> np.cumulative_sum(b,axis=0)  # sum over rows for each of the 3 columns
    array([[1, 2, 3],
           [5, 7, 9]])
    >>> np.cumulative_sum(b,axis=1)  # sum over columns for each of the 2 rows
    array([[ 1,  3,  6],
           [ 4,  9, 15]])

    ``cumulative_sum(c)[-1]`` may not be equal to ``sum(c)``

    >>> c = np.array([1, 2e-9, 3e-9] * 1000000)
    >>> np.cumulative_sum(c)[-1]
    1000000.0050045159
    >>> c.sum()
    1000000.0050000029

    """
    return _cumulative_func(x, um.add, axis, dtype, out, include_initial)


def _cumsum_dispatcher(a, axis=None, dtype=None, out=None):
    return (a, out)


@array_function_dispatch(_cumsum_dispatcher)
def cumsum(a, axis=None, dtype=None, out=None):
    """
    Return the cumulative sum of the elements along a given axis.

    Parameters
    ----------
    a : array_like
        Input array.
    axis : int, optional
        Axis along which the cumulative sum is computed. The default
        (None) is to compute the cumsum over the flattened array.
    dtype : dtype, optional
        Type of the returned array and of the accumulator in which the
        elements are summed.  If `dtype` is not specified, it defaults
        to the dtype of `a`, unless `a` has an integer dtype with a
        precision less than that of the default platform integer.  In
        that case, the default platform integer is used.
    out : ndarray, optional
        Alternative output array in which to place the result. It must
        have the same shape and buffer length as the expected output
        but the type will be cast if necessary. See :ref:`ufuncs-output-type`
        for more details.

    Returns
    -------
    cumsum_along_axis : ndarray.
        A new array holding the result is returned unless `out` is
        specified, in which case a reference to `out` is returned. The
        result has the same size as `a`, and the same shape as `a` if
        `axis` is not None or `a` is a 1-d array.

    See Also
    --------
    cumulative_sum : Array API compatible alternative for ``cumsum``.
    sum : Sum array elements.
    trapezoid : Integration of array values using composite trapezoidal rule.
    diff : Calculate the n-th discrete difference along given axis.

    Notes
    -----
    Arithmetic is modular when using integer types, and no error is
    raised on overflow.

    ``cumsum(a)[-1]`` may not be equal to ``sum(a)`` for floating-point
    values since ``sum`` may use a pairwise summation routine, reducing
    the roundoff-error. See `sum` for more information.

    Examples
    --------
    >>> import numpy as np
    >>> a = np.array([[1,2,3], [4,5,6]])
    >>> a
    array([[1, 2, 3],
           [4, 5, 6]])
    >>> np.cumsum(a)
    array([ 1,  3,  6, 10, 15, 21])
    >>> np.cumsum(a, dtype=float)     # specifies type of output value(s)
    array([  1.,   3.,   6.,  10.,  15.,  21.])

    >>> np.cumsum(a,axis=0)      # sum over rows for each of the 3 columns
    array([[1, 2, 3],
           [5, 7, 9]])
    >>> np.cumsum(a,axis=1)      # sum over columns for each of the 2 rows
    array([[ 1,  3,  6],
           [ 4,  9, 15]])

    ``cumsum(b)[-1]`` may not be equal to ``sum(b)``

    >>> b = np.array([1, 2e-9, 3e-9] * 1000000)
    >>> b.cumsum()[-1]
    1000000.0050045159
    >>> b.sum()
    1000000.0050000029

    """
    return _wrapfunc(a, 'cumsum', axis=axis, dtype=dtype, out=out)


def _ptp_dispatcher(a, axis=None, out=None, keepdims=None):
    return (a, out)


@array_function_dispatch(_ptp_dispatcher)
def ptp(a, axis=None, out=None, keepdims=np._NoValue):
    """
    Range of values (maximum - minimum) along an axis.

    The name of the function comes from the acronym for 'peak to peak'.

    .. warning::
        `ptp` preserves the data type of the array. This means the
        return value for an input of signed integers with n bits
        (e.g. `numpy.int8`, `numpy.int16`, etc) is also a signed integer
        with n bits.  In that case, peak-to-peak values greater than
        ``2**(n-1)-1`` will be returned as negative values. An example
        with a work-around is shown below.

    Parameters
    ----------
    a : array_like
        Input values.
    axis : None or int or tuple of ints, optional
        Axis along which to find the peaks.  By default, flatten the
        array.  `axis` may be negative, in
        which case it counts from the last to the first axis.
        If this is a tuple of ints, a reduction is performed on multiple
        axes, instead of a single axis or all the axes as before.
    out : array_like
        Alternative output array in which to place the result. It must
        have the same shape and buffer length as the expected output,
        but the type of the output values will be cast if necessary.

    keepdims : bool, optional
        If this is set to True, the axes which are reduced are left
        in the result as dimensions with size one. With this option,
        the result will broadcast correctly against the input array.

        If the default value is passed, then `keepdims` will not be
        passed through to the `ptp` method of sub-classes of
        `ndarray`, however any non-default value will be.  If the
        sub-class' method does not implement `keepdims` any
        exceptions will be raised.

    Returns
    -------
    ptp : ndarray or scalar
        The range of a given array - `scalar` if array is one-dimensional
        or a new array holding the result along the given axis

    Examples
    --------
    >>> import numpy as np
    >>> x = np.array([[4, 9, 2, 10],
    ...               [6, 9, 7, 12]])

    >>> np.ptp(x, axis=1)
    array([8, 6])

    >>> np.ptp(x, axis=0)
    array([2, 0, 5, 2])

    >>> np.ptp(x)
    10

    This example shows that a negative value can be returned when
    the input is an array of signed integers.

    >>> y = np.array([[1, 127],
    ...               [0, 127],
    ...               [-1, 127],
    ...               [-2, 127]], dtype=np.int8)
    >>> np.ptp(y, axis=1)
    array([ 126,  127, -128, -127], dtype=int8)

    A work-around is to use the `view()` method to view the result as
    unsigned integers with the same bit width:

    >>> np.ptp(y, axis=1).view(np.uint8)
    array([126, 127, 128, 129], dtype=uint8)

    """
    kwargs = {}
    if keepdims is not np._NoValue:
        kwargs['keepdims'] = keepdims
    return _methods._ptp(a, axis=axis, out=out, **kwargs)


def _max_dispatcher(a, axis=None, out=None, keepdims=None, initial=None,
                    where=None):
    return (a, out)


@array_function_dispatch(_max_dispatcher)
@set_module('numpy')
def max(a, axis=None, out=None, keepdims=np._NoValue, initial=np._NoValue,
         where=np._NoValue):
    """
    Return the maximum of an array or maximum along an axis.

    Parameters
    ----------
    a : array_like
        Input data.
    axis : None or int or tuple of ints, optional
        Axis or axes along which to operate.  By default, flattened input is
        used. If this is a tuple of ints, the maximum is selected over
        multiple axes, instead of a single axis or all the axes as before.

    out : ndarray, optional
        Alternative output array in which to place the result.  Must
        be of the same shape and buffer length as the expected output.
        See :ref:`ufuncs-output-type` for more details.

    keepdims : bool, optional
        If this is set to True, the axes which are reduced are left
        in the result as dimensions with size one. With this option,
        the result will broadcast correctly against the input array.

        If the default value is passed, then `keepdims` will not be
        passed through to the ``max`` method of sub-classes of
        `ndarray`, however any non-default value will be.  If the
        sub-class' method does not implement `keepdims` any
        exceptions will be raised.

    initial : scalar, optional
        The minimum value of an output element. Must be present to allow
        computation on empty slice. See `~numpy.ufunc.reduce` for details.

    where : array_like of bool, optional
        Elements to compare for the maximum. See `~numpy.ufunc.reduce`
        for details.

    Returns
    -------
    max : ndarray or scalar
        Maximum of `a`. If `axis` is None, the result is a scalar value.
        If `axis` is an int, the result is an array of dimension
        ``a.ndim - 1``. If `axis` is a tuple, the result is an array of
        dimension ``a.ndim - len(axis)``.

    See Also
    --------
    amin :
        The minimum value of an array along a given axis, propagating any NaNs.
    nanmax :
        The maximum value of an array along a given axis, ignoring any NaNs.
    maximum :
        Element-wise maximum of two arrays, propagating any NaNs.
    fmax :
        Element-wise maximum of two arrays, ignoring any NaNs.
    argmax :
        Return the indices of the maximum values.

    nanmin, minimum, fmin

    Notes
    -----
    NaN values are propagated, that is if at least one item is NaN, the
    corresponding max value will be NaN as well. To ignore NaN values
    (MATLAB behavior), please use nanmax.

    Don't use `~numpy.max` for element-wise comparison of 2 arrays; when
    ``a.shape[0]`` is 2, ``maximum(a[0], a[1])`` is faster than
    ``max(a, axis=0)``.

    Examples
    --------
    >>> import numpy as np
    >>> a = np.arange(4).reshape((2,2))
    >>> a
    array([[0, 1],
           [2, 3]])
    >>> np.max(a)           # Maximum of the flattened array
    3
    >>> np.max(a, axis=0)   # Maxima along the first axis
    array([2, 3])
    >>> np.max(a, axis=1)   # Maxima along the second axis
    array([1, 3])
    >>> np.max(a, where=[False, True], initial=-1, axis=0)
    array([-1,  3])
    >>> b = np.arange(5, dtype=float)
    >>> b[2] = np.nan
    >>> np.max(b)
    np.float64(nan)
    >>> np.max(b, where=~np.isnan(b), initial=-1)
    4.0
    >>> np.nanmax(b)
    4.0

    You can use an initial value to compute the maximum of an empty slice, or
    to initialize it to a different value:

    >>> np.max([[-50], [10]], axis=-1, initial=0)
    array([ 0, 10])

    Notice that the initial value is used as one of the elements for which the
    maximum is determined, unlike for the default argument Python's max
    function, which is only used for empty iterables.

    >>> np.max([5], initial=6)
    6
    >>> max([5], default=6)
    5
    """
    return _wrapreduction(a, np.maximum, 'max', axis, None, out,
                          keepdims=keepdims, initial=initial, where=where)


@array_function_dispatch(_max_dispatcher)
def amax(a, axis=None, out=None, keepdims=np._NoValue, initial=np._NoValue,
         where=np._NoValue):
    """
    Return the maximum of an array or maximum along an axis.

    `amax` is an alias of `~numpy.max`.

    See Also
    --------
    max : alias of this function
    ndarray.max : equivalent method
    """
    return _wrapreduction(a, np.maximum, 'max', axis, None, out,
                          keepdims=keepdims, initial=initial, where=where)


def _min_dispatcher(a, axis=None, out=None, keepdims=None, initial=None,
                    where=None):
    return (a, out)


@array_function_dispatch(_min_dispatcher)
def min(a, axis=None, out=None, keepdims=np._NoValue, initial=np._NoValue,
        where=np._NoValue):
    """
    Return the minimum of an array or minimum along an axis.

    Parameters
    ----------
    a : array_like
        Input data.
    axis : None or int or tuple of ints, optional
        Axis or axes along which to operate.  By default, flattened input is
        used.

        If this is a tuple of ints, the minimum is selected over multiple axes,
        instead of a single axis or all the axes as before.
    out : ndarray, optional
        Alternative output array in which to place the result.  Must
        be of the same shape and buffer length as the expected output.
        See :ref:`ufuncs-output-type` for more details.

    keepdims : bool, optional
        If this is set to True, the axes which are reduced are left
        in the result as dimensions with size one. With this option,
        the result will broadcast correctly against the input array.

        If the default value is passed, then `keepdims` will not be
        passed through to the ``min`` method of sub-classes of
        `ndarray`, however any non-default value will be.  If the
        sub-class' method does not implement `keepdims` any
        exceptions will be raised.

    initial : scalar, optional
        The maximum value of an output element. Must be present to allow
        computation on empty slice. See `~numpy.ufunc.reduce` for details.

    where : array_like of bool, optional
        Elements to compare for the minimum. See `~numpy.ufunc.reduce`
        for details.

    Returns
    -------
    min : ndarray or scalar
        Minimum of `a`. If `axis` is None, the result is a scalar value.
        If `axis` is an int, the result is an array of dimension
        ``a.ndim - 1``.  If `axis` is a tuple, the result is an array of
        dimension ``a.ndim - len(axis)``.

    See Also
    --------
    amax :
        The maximum value of an array along a given axis, propagating any NaNs.
    nanmin :
        The minimum value of an array along a given axis, ignoring any NaNs.
    minimum :
        Element-wise minimum of two arrays, propagating any NaNs.
    fmin :
        Element-wise minimum of two arrays, ignoring any NaNs.
    argmin :
        Return the indices of the minimum values.

    nanmax, maximum, fmax

    Notes
    -----
    NaN values are propagated, that is if at least one item is NaN, the
    corresponding min value will be NaN as well. To ignore NaN values
    (MATLAB behavior), please use nanmin.

    Don't use `~numpy.min` for element-wise comparison of 2 arrays; when
    ``a.shape[0]`` is 2, ``minimum(a[0], a[1])`` is faster than
    ``min(a, axis=0)``.

    Examples
    --------
    >>> import numpy as np
    >>> a = np.arange(4).reshape((2,2))
    >>> a
    array([[0, 1],
           [2, 3]])
    >>> np.min(a)           # Minimum of the flattened array
    0
    >>> np.min(a, axis=0)   # Minima along the first axis
    array([0, 1])
    >>> np.min(a, axis=1)   # Minima along the second axis
    array([0, 2])
    >>> np.min(a, where=[False, True], initial=10, axis=0)
    array([10,  1])

    >>> b = np.arange(5, dtype=float)
    >>> b[2] = np.nan
    >>> np.min(b)
    np.float64(nan)
    >>> np.min(b, where=~np.isnan(b), initial=10)
    0.0
    >>> np.nanmin(b)
    0.0

    >>> np.min([[-50], [10]], axis=-1, initial=0)
    array([-50,   0])

    Notice that the initial value is used as one of the elements for which the
    minimum is determined, unlike for the default argument Python's max
    function, which is only used for empty iterables.

    Notice that this isn't the same as Python's ``default`` argument.

    >>> np.min([6], initial=5)
    5
    >>> min([6], default=5)
    6
    """
    return _wrapreduction(a, np.minimum, 'min', axis, None, out,
                          keepdims=keepdims, initial=initial, where=where)


@array_function_dispatch(_min_dispatcher)
def amin(a, axis=None, out=None, keepdims=np._NoValue, initial=np._NoValue,
         where=np._NoValue):
    """
    Return the minimum of an array or minimum along an axis.

    `amin` is an alias of `~numpy.min`.

    See Also
    --------
    min : alias of this function
    ndarray.min : equivalent method
    """
    return _wrapreduction(a, np.minimum, 'min', axis, None, out,
                          keepdims=keepdims, initial=initial, where=where)


def _prod_dispatcher(a, axis=None, dtype=None, out=None, keepdims=None,
                     initial=None, where=None):
    return (a, out)


@array_function_dispatch(_prod_dispatcher)
def prod(a, axis=None, dtype=None, out=None, keepdims=np._NoValue,
         initial=np._NoValue, where=np._NoValue):
    """
    Return the product of array elements over a given axis.

    Parameters
    ----------
    a : array_like
        Input data.
    axis : None or int or tuple of ints, optional
        Axis or axes along which a product is performed.  The default,
        axis=None, will calculate the product of all the elements in the
        input array. If axis is negative it counts from the last to the
        first axis.

        If axis is a tuple of ints, a product is performed on all of the
        axes specified in the tuple instead of a single axis or all the
        axes as before.
    dtype : dtype, optional
        The type of the returned array, as well as of the accumulator in
        which the elements are multiplied.  The dtype of `a` is used by
        default unless `a` has an integer dtype of less precision than the
        default platform integer.  In that case, if `a` is signed then the
        platform integer is used while if `a` is unsigned then an unsigned
        integer of the same precision as the platform integer is used.
    out : ndarray, optional
        Alternative output array in which to place the result. It must have
        the same shape as the expected output, but the type of the output
        values will be cast if necessary.
    keepdims : bool, optional
        If this is set to True, the axes which are reduced are left in the
        result as dimensions with size one. With this option, the result
        will broadcast correctly against the input array.

        If the default value is passed, then `keepdims` will not be
        passed through to the `prod` method of sub-classes of
        `ndarray`, however any non-default value will be.  If the
        sub-class' method does not implement `keepdims` any
        exceptions will be raised.
    initial : scalar, optional
        The starting value for this product. See `~numpy.ufunc.reduce`
        for details.
    where : array_like of bool, optional
        Elements to include in the product. See `~numpy.ufunc.reduce`
        for details.

    Returns
    -------
    product_along_axis : ndarray, see `dtype` parameter above.
        An array shaped as `a` but with the specified axis removed.
        Returns a reference to `out` if specified.

    See Also
    --------
    ndarray.prod : equivalent method
    :ref:`ufuncs-output-type`

    Notes
    -----
    Arithmetic is modular when using integer types, and no error is
    raised on overflow.  That means that, on a 32-bit platform:

    >>> x = np.array([536870910, 536870910, 536870910, 536870910])
    >>> np.prod(x)
    16 # may vary

    The product of an empty array is the neutral element 1:

    >>> np.prod([])
    1.0

    Examples
    --------
    By default, calculate the product of all elements:

    >>> import numpy as np
    >>> np.prod([1.,2.])
    2.0

    Even when the input array is two-dimensional:

    >>> a = np.array([[1., 2.], [3., 4.]])
    >>> np.prod(a)
    24.0

    But we can also specify the axis over which to multiply:

    >>> np.prod(a, axis=1)
    array([  2.,  12.])
    >>> np.prod(a, axis=0)
    array([3., 8.])

    Or select specific elements to include:

    >>> np.prod([1., np.nan, 3.], where=[True, False, True])
    3.0

    If the type of `x` is unsigned, then the output type is
    the unsigned platform integer:

    >>> x = np.array([1, 2, 3], dtype=np.uint8)
    >>> np.prod(x).dtype == np.uint
    True

    If `x` is of a signed integer type, then the output type
    is the default platform integer:

    >>> x = np.array([1, 2, 3], dtype=np.int8)
    >>> np.prod(x).dtype == int
    True

    You can also start the product with a value other than one:

    >>> np.prod([1, 2], initial=5)
    10
    """
    return _wrapreduction(a, np.multiply, 'prod', axis, dtype, out,
                          keepdims=keepdims, initial=initial, where=where)


def _cumprod_dispatcher(a, axis=None, dtype=None, out=None):
    return (a, out)


@array_function_dispatch(_cumprod_dispatcher)
def cumprod(a, axis=None, dtype=None, out=None):
    """
    Return the cumulative product of elements along a given axis.

    Parameters
    ----------
    a : array_like
        Input array.
    axis : int, optional
        Axis along which the cumulative product is computed.  By default
        the input is flattened.
    dtype : dtype, optional
        Type of the returned array, as well as of the accumulator in which
        the elements are multiplied.  If *dtype* is not specified, it
        defaults to the dtype of `a`, unless `a` has an integer dtype with
        a precision less than that of the default platform integer.  In
        that case, the default platform integer is used instead.
    out : ndarray, optional
        Alternative output array in which to place the result. It must
        have the same shape and buffer length as the expected output
        but the type of the resulting values will be cast if necessary.

    Returns
    -------
    cumprod : ndarray
        A new array holding the result is returned unless `out` is
        specified, in which case a reference to out is returned.

    See Also
    --------
    cumulative_prod : Array API compatible alternative for ``cumprod``.
    :ref:`ufuncs-output-type`

    Notes
    -----
    Arithmetic is modular when using integer types, and no error is
    raised on overflow.

    Examples
    --------
    >>> import numpy as np
    >>> a = np.array([1,2,3])
    >>> np.cumprod(a) # intermediate results 1, 1*2
    ...               # total product 1*2*3 = 6
    array([1, 2, 6])
    >>> a = np.array([[1, 2, 3], [4, 5, 6]])
    >>> np.cumprod(a, dtype=float) # specify type of output
    array([   1.,    2.,    6.,   24.,  120.,  720.])

    The cumulative product for each column (i.e., over the rows) of `a`:

    >>> np.cumprod(a, axis=0)
    array([[ 1,  2,  3],
           [ 4, 10, 18]])

    The cumulative product for each row (i.e. over the columns) of `a`:

    >>> np.cumprod(a,axis=1)
    array([[  1,   2,   6],
           [  4,  20, 120]])

    """
    return _wrapfunc(a, 'cumprod', axis=axis, dtype=dtype, out=out)


def _ndim_dispatcher(a):
    return (a,)


@array_function_dispatch(_ndim_dispatcher)
def ndim(a):
    """
    Return the number of dimensions of an array.

    Parameters
    ----------
    a : array_like
        Input array.  If it is not already an ndarray, a conversion is
        attempted.

    Returns
    -------
    number_of_dimensions : int
        The number of dimensions in `a`.  Scalars are zero-dimensional.

    See Also
    --------
    ndarray.ndim : equivalent method
    shape : dimensions of array
    ndarray.shape : dimensions of array

    Examples
    --------
    >>> import numpy as np
    >>> np.ndim([[1,2,3],[4,5,6]])
    2
    >>> np.ndim(np.array([[1,2,3],[4,5,6]]))
    2
    >>> np.ndim(1)
    0

    """
    try:
        return a.ndim
    except AttributeError:
        return asarray(a).ndim


def _size_dispatcher(a, axis=None):
    return (a,)


@array_function_dispatch(_size_dispatcher)
def size(a, axis=None):
    """
    Return the number of elements along a given axis.

    Parameters
    ----------
    a : array_like
        Input data.
    axis : int, optional
        Axis along which the elements are counted.  By default, give
        the total number of elements.

    Returns
    -------
    element_count : int
        Number of elements along the specified axis.

    See Also
    --------
    shape : dimensions of array
    ndarray.shape : dimensions of array
    ndarray.size : number of elements in array

    Examples
    --------
    >>> import numpy as np
    >>> a = np.array([[1,2,3],[4,5,6]])
    >>> np.size(a)
    6
    >>> np.size(a,1)
    3
    >>> np.size(a,0)
    2

    """
    if axis is None:
        try:
            return a.size
        except AttributeError:
            return asarray(a).size
    else:
        try:
            return a.shape[axis]
        except AttributeError:
            return asarray(a).shape[axis]


def _round_dispatcher(a, decimals=None, out=None):
    return (a, out)


@array_function_dispatch(_round_dispatcher)
def round(a, decimals=0, out=None):
    """
    Evenly round to the given number of decimals.

    Parameters
    ----------
    a : array_like
        Input data.
    decimals : int, optional
        Number of decimal places to round to (default: 0).  If
        decimals is negative, it specifies the number of positions to
        the left of the decimal point.
    out : ndarray, optional
        Alternative output array in which to place the result. It must have
        the same shape as the expected output, but the type of the output
        values will be cast if necessary. See :ref:`ufuncs-output-type`
        for more details.

    Returns
    -------
    rounded_array : ndarray
        An array of the same type as `a`, containing the rounded values.
        Unless `out` was specified, a new array is created.  A reference to
        the result is returned.

        The real and imaginary parts of complex numbers are rounded
        separately.  The result of rounding a float is a float.

    See Also
    --------
    ndarray.round : equivalent method
    around : an alias for this function
    ceil, fix, floor, rint, trunc


    Notes
    -----
    For values exactly halfway between rounded decimal values, NumPy
    rounds to the nearest even value. Thus 1.5 and 2.5 round to 2.0,
    -0.5 and 0.5 round to 0.0, etc.

    ``np.round`` uses a fast but sometimes inexact algorithm to round
    floating-point datatypes. For positive `decimals` it is equivalent to
    ``np.true_divide(np.rint(a * 10**decimals), 10**decimals)``, which has
    error due to the inexact representation of decimal fractions in the IEEE
    floating point standard [1]_ and errors introduced when scaling by powers
    of ten. For instance, note the extra "1" in the following:

        >>> np.round(56294995342131.5, 3)
        56294995342131.51

    If your goal is to print such values with a fixed number of decimals, it is
    preferable to use numpy's float printing routines to limit the number of
    printed decimals:

        >>> np.format_float_positional(56294995342131.5, precision=3)
        '56294995342131.5'

    The float printing routines use an accurate but much more computationally
    demanding algorithm to compute the number of digits after the decimal
    point.

    Alternatively, Python's builtin `round` function uses a more accurate
    but slower algorithm for 64-bit floating point values:

        >>> round(56294995342131.5, 3)
        56294995342131.5
        >>> np.round(16.055, 2), round(16.055, 2)  # equals 16.0549999999999997
        (16.06, 16.05)


    References
    ----------
    .. [1] "Lecture Notes on the Status of IEEE 754", William Kahan,
           https://people.eecs.berkeley.edu/~wkahan/ieee754status/IEEE754.PDF

    Examples
    --------
    >>> import numpy as np
    >>> np.round([0.37, 1.64])
    array([0., 2.])
    >>> np.round([0.37, 1.64], decimals=1)
    array([0.4, 1.6])
    >>> np.round([.5, 1.5, 2.5, 3.5, 4.5]) # rounds to nearest even value
    array([0., 2., 2., 4., 4.])
    >>> np.round([1,2,3,11], decimals=1) # ndarray of ints is returned
    array([ 1,  2,  3, 11])
    >>> np.round([1,2,3,11], decimals=-1)
    array([ 0,  0,  0, 10])

    """
    return _wrapfunc(a, 'round', decimals=decimals, out=out)


@array_function_dispatch(_round_dispatcher)
def around(a, decimals=0, out=None):
    """
    Round an array to the given number of decimals.

    `around` is an alias of `~numpy.round`.

    See Also
    --------
    ndarray.round : equivalent method
    round : alias for this function
    ceil, fix, floor, rint, trunc

    """
    return _wrapfunc(a, 'round', decimals=decimals, out=out)


def _mean_dispatcher(a, axis=None, dtype=None, out=None, keepdims=None, *,
                     where=None):
    return (a, where, out)


@array_function_dispatch(_mean_dispatcher)
def mean(a, axis=None, dtype=None, out=None, keepdims=np._NoValue, *,
         where=np._NoValue):
    """
    Compute the arithmetic mean along the specified axis.

    Returns the average of the array elements.  The average is taken over
    the flattened array by default, otherwise over the specified axis.
    `float64` intermediate and return values are used for integer inputs.

    Parameters
    ----------
    a : array_like
        Array containing numbers whose mean is desired. If `a` is not an
        array, a conversion is attempted.
    axis : None or int or tuple of ints, optional
        Axis or axes along which the means are computed. The default is to
        compute the mean of the flattened array.

        If this is a tuple of ints, a mean is performed over multiple axes,
        instead of a single axis or all the axes as before.
    dtype : data-type, optional
        Type to use in computing the mean.  For integer inputs, the default
        is `float64`; for floating point inputs, it is the same as the
        input dtype.
    out : ndarray, optional
        Alternate output array in which to place the result.  The default
        is ``None``; if provided, it must have the same shape as the
        expected output, but the type will be cast if necessary.
        See :ref:`ufuncs-output-type` for more details.
        See :ref:`ufuncs-output-type` for more details.

    keepdims : bool, optional
        If this is set to True, the axes which are reduced are left
        in the result as dimensions with size one. With this option,
        the result will broadcast correctly against the input array.

        If the default value is passed, then `keepdims` will not be
        passed through to the `mean` method of sub-classes of
        `ndarray`, however any non-default value will be.  If the
        sub-class' method does not implement `keepdims` any
        exceptions will be raised.

    where : array_like of bool, optional
        Elements to include in the mean. See `~numpy.ufunc.reduce` for details.

        .. versionadded:: 1.20.0

    Returns
    -------
    m : ndarray, see dtype parameter above
        If `out=None`, returns a new array containing the mean values,
        otherwise a reference to the output array is returned.

    See Also
    --------
    average : Weighted average
    std, var, nanmean, nanstd, nanvar

    Notes
    -----
    The arithmetic mean is the sum of the elements along the axis divided
    by the number of elements.

    Note that for floating-point input, the mean is computed using the
    same precision the input has.  Depending on the input data, this can
    cause the results to be inaccurate, especially for `float32` (see
    example below).  Specifying a higher-precision accumulator using the
    `dtype` keyword can alleviate this issue.

    By default, `float16` results are computed using `float32` intermediates
    for extra precision.

    Examples
    --------
    >>> import numpy as np
    >>> a = np.array([[1, 2], [3, 4]])
    >>> np.mean(a)
    2.5
    >>> np.mean(a, axis=0)
    array([2., 3.])
    >>> np.mean(a, axis=1)
    array([1.5, 3.5])

    In single precision, `mean` can be inaccurate:

    >>> a = np.zeros((2, 512*512), dtype=np.float32)
    >>> a[0, :] = 1.0
    >>> a[1, :] = 0.1
    >>> np.mean(a)
    np.float32(0.54999924)

    Computing the mean in float64 is more accurate:

    >>> np.mean(a, dtype=np.float64)
    0.55000000074505806 # may vary

    Computing the mean in timedelta64 is available:

    >>> b = np.array([1, 3], dtype="timedelta64[D]")
    >>> np.mean(b)
    np.timedelta64(2,'D')

    Specifying a where argument:

    >>> a = np.array([[5, 9, 13], [14, 10, 12], [11, 15, 19]])
    >>> np.mean(a)
    12.0
    >>> np.mean(a, where=[[True], [False], [False]])
    9.0

    """
    kwargs = {}
    if keepdims is not np._NoValue:
        kwargs['keepdims'] = keepdims
    if where is not np._NoValue:
        kwargs['where'] = where
    if type(a) is not mu.ndarray:
        try:
            mean = a.mean
        except AttributeError:
            pass
        else:
            return mean(axis=axis, dtype=dtype, out=out, **kwargs)

    return _methods._mean(a, axis=axis, dtype=dtype,
                          out=out, **kwargs)


def _std_dispatcher(a, axis=None, dtype=None, out=None, ddof=None,
                    keepdims=None, *, where=None, mean=None, correction=None):
    return (a, where, out, mean)


@array_function_dispatch(_std_dispatcher)
def std(a, axis=None, dtype=None, out=None, ddof=0, keepdims=np._NoValue, *,
        where=np._NoValue, mean=np._NoValue, correction=np._NoValue):
    r"""
    Compute the standard deviation along the specified axis.

    Returns the standard deviation, a measure of the spread of a distribution,
    of the array elements. The standard deviation is computed for the
    flattened array by default, otherwise over the specified axis.

    Parameters
    ----------
    a : array_like
        Calculate the standard deviation of these values.
    axis : None or int or tuple of ints, optional
        Axis or axes along which the standard deviation is computed. The
        default is to compute the standard deviation of the flattened array.
        If this is a tuple of ints, a standard deviation is performed over
        multiple axes, instead of a single axis or all the axes as before.
    dtype : dtype, optional
        Type to use in computing the standard deviation. For arrays of
        integer type the default is float64, for arrays of float types it is
        the same as the array type.
    out : ndarray, optional
        Alternative output array in which to place the result. It must have
        the same shape as the expected output but the type (of the calculated
        values) will be cast if necessary.
        See :ref:`ufuncs-output-type` for more details.
    ddof : {int, float}, optional
        Means Delta Degrees of Freedom.  The divisor used in calculations
        is ``N - ddof``, where ``N`` represents the number of elements.
        By default `ddof` is zero. See Notes for details about use of `ddof`.
    keepdims : bool, optional
        If this is set to True, the axes which are reduced are left
        in the result as dimensions with size one. With this option,
        the result will broadcast correctly against the input array.

        If the default value is passed, then `keepdims` will not be
        passed through to the `std` method of sub-classes of
        `ndarray`, however any non-default value will be.  If the
        sub-class' method does not implement `keepdims` any
        exceptions will be raised.
    where : array_like of bool, optional
        Elements to include in the standard deviation.
        See `~numpy.ufunc.reduce` for details.

        .. versionadded:: 1.20.0

    mean : array_like, optional
        Provide the mean to prevent its recalculation. The mean should have
        a shape as if it was calculated with ``keepdims=True``.
        The axis for the calculation of the mean should be the same as used in
        the call to this std function.

        .. versionadded:: 2.0.0

    correction : {int, float}, optional
        Array API compatible name for the ``ddof`` parameter. Only one of them
        can be provided at the same time.

        .. versionadded:: 2.0.0

    Returns
    -------
    standard_deviation : ndarray, see dtype parameter above.
        If `out` is None, return a new array containing the standard deviation,
        otherwise return a reference to the output array.

    See Also
    --------
    var, mean, nanmean, nanstd, nanvar
    :ref:`ufuncs-output-type`

    Notes
    -----
    There are several common variants of the array standard deviation
    calculation. Assuming the input `a` is a one-dimensional NumPy array
    and ``mean`` is either provided as an argument or computed as
    ``a.mean()``, NumPy computes the standard deviation of an array as::

        N = len(a)
        d2 = abs(a - mean)**2  # abs is for complex `a`
        var = d2.sum() / (N - ddof)  # note use of `ddof`
        std = var**0.5

    Different values of the argument `ddof` are useful in different
    contexts. NumPy's default ``ddof=0`` corresponds with the expression:

    .. math::

        \sqrt{\frac{\sum_i{|a_i - \bar{a}|^2 }}{N}}

    which is sometimes called the "population standard deviation" in the field
    of statistics because it applies the definition of standard deviation to
    `a` as if `a` were a complete population of possible observations.

    Many other libraries define the standard deviation of an array
    differently, e.g.:

    .. math::

        \sqrt{\frac{\sum_i{|a_i - \bar{a}|^2 }}{N - 1}}

    In statistics, the resulting quantity is sometimes called the "sample
    standard deviation" because if `a` is a random sample from a larger
    population, this calculation provides the square root of an unbiased
    estimate of the variance of the population. The use of :math:`N-1` in the
    denominator is often called "Bessel's correction" because it corrects for
    bias (toward lower values) in the variance estimate introduced when the
    sample mean of `a` is used in place of the true mean of the population.
    The resulting estimate of the standard deviation is still biased, but less
    than it would have been without the correction. For this quantity, use
    ``ddof=1``.

    Note that, for complex numbers, `std` takes the absolute
    value before squaring, so that the result is always real and nonnegative.

    For floating-point input, the standard deviation is computed using the same
    precision the input has. Depending on the input data, this can cause
    the results to be inaccurate, especially for float32 (see example below).
    Specifying a higher-accuracy accumulator using the `dtype` keyword can
    alleviate this issue.

    Examples
    --------
    >>> import numpy as np
    >>> a = np.array([[1, 2], [3, 4]])
    >>> np.std(a)
    1.1180339887498949 # may vary
    >>> np.std(a, axis=0)
    array([1.,  1.])
    >>> np.std(a, axis=1)
    array([0.5,  0.5])

    In single precision, std() can be inaccurate:

    >>> a = np.zeros((2, 512*512), dtype=np.float32)
    >>> a[0, :] = 1.0
    >>> a[1, :] = 0.1
    >>> np.std(a)
    np.float32(0.45000005)

    Computing the standard deviation in float64 is more accurate:

    >>> np.std(a, dtype=np.float64)
    0.44999999925494177 # may vary

    Specifying a where argument:

    >>> a = np.array([[14, 8, 11, 10], [7, 9, 10, 11], [10, 15, 5, 10]])
    >>> np.std(a)
    2.614064523559687 # may vary
    >>> np.std(a, where=[[True], [True], [False]])
    2.0

    Using the mean keyword to save computation time:

    >>> import numpy as np
    >>> from timeit import timeit
    >>> a = np.array([[14, 8, 11, 10], [7, 9, 10, 11], [10, 15, 5, 10]])
    >>> mean = np.mean(a, axis=1, keepdims=True)
    >>>
    >>> g = globals()
    >>> n = 10000
    >>> t1 = timeit("std = np.std(a, axis=1, mean=mean)", globals=g, number=n)
    >>> t2 = timeit("std = np.std(a, axis=1)", globals=g, number=n)
    >>> print(f'Percentage execution time saved {100*(t2-t1)/t2:.0f}%')
    #doctest: +SKIP
    Percentage execution time saved 30%

    """
    kwargs = {}
    if keepdims is not np._NoValue:
        kwargs['keepdims'] = keepdims
    if where is not np._NoValue:
        kwargs['where'] = where
    if mean is not np._NoValue:
        kwargs['mean'] = mean

    if correction != np._NoValue:
        if ddof != 0:
            raise ValueError(
                "ddof and correction can't be provided simultaneously."
            )
        else:
            ddof = correction

    if type(a) is not mu.ndarray:
        try:
            std = a.std
        except AttributeError:
            pass
        else:
            return std(axis=axis, dtype=dtype, out=out, ddof=ddof, **kwargs)

    return _methods._std(a, axis=axis, dtype=dtype, out=out, ddof=ddof,
                         **kwargs)


def _var_dispatcher(a, axis=None, dtype=None, out=None, ddof=None,
                    keepdims=None, *, where=None, mean=None, correction=None):
    return (a, where, out, mean)


@array_function_dispatch(_var_dispatcher)
def var(a, axis=None, dtype=None, out=None, ddof=0, keepdims=np._NoValue, *,
        where=np._NoValue, mean=np._NoValue, correction=np._NoValue):
    r"""
    Compute the variance along the specified axis.

    Returns the variance of the array elements, a measure of the spread of a
    distribution.  The variance is computed for the flattened array by
    default, otherwise over the specified axis.

    Parameters
    ----------
    a : array_like
        Array containing numbers whose variance is desired.  If `a` is not an
        array, a conversion is attempted.
    axis : None or int or tuple of ints, optional
        Axis or axes along which the variance is computed.  The default is to
        compute the variance of the flattened array.
        If this is a tuple of ints, a variance is performed over multiple axes,
        instead of a single axis or all the axes as before.
    dtype : data-type, optional
        Type to use in computing the variance.  For arrays of integer type
        the default is `float64`; for arrays of float types it is the same as
        the array type.
    out : ndarray, optional
        Alternate output array in which to place the result.  It must have
        the same shape as the expected output, but the type is cast if
        necessary.
    ddof : {int, float}, optional
        "Delta Degrees of Freedom": the divisor used in the calculation is
        ``N - ddof``, where ``N`` represents the number of elements. By
        default `ddof` is zero. See notes for details about use of `ddof`.
    keepdims : bool, optional
        If this is set to True, the axes which are reduced are left
        in the result as dimensions with size one. With this option,
        the result will broadcast correctly against the input array.

        If the default value is passed, then `keepdims` will not be
        passed through to the `var` method of sub-classes of
        `ndarray`, however any non-default value will be.  If the
        sub-class' method does not implement `keepdims` any
        exceptions will be raised.
    where : array_like of bool, optional
        Elements to include in the variance. See `~numpy.ufunc.reduce` for
        details.

        .. versionadded:: 1.20.0

    mean : array like, optional
        Provide the mean to prevent its recalculation. The mean should have
        a shape as if it was calculated with ``keepdims=True``.
        The axis for the calculation of the mean should be the same as used in
        the call to this var function.

        .. versionadded:: 2.0.0

    correction : {int, float}, optional
        Array API compatible name for the ``ddof`` parameter. Only one of them
        can be provided at the same time.

        .. versionadded:: 2.0.0

    Returns
    -------
    variance : ndarray, see dtype parameter above
        If ``out=None``, returns a new array containing the variance;
        otherwise, a reference to the output array is returned.

    See Also
    --------
    std, mean, nanmean, nanstd, nanvar
    :ref:`ufuncs-output-type`

    Notes
    -----
    There are several common variants of the array variance calculation.
    Assuming the input `a` is a one-dimensional NumPy array and ``mean`` is
    either provided as an argument or computed as ``a.mean()``, NumPy
    computes the variance of an array as::

        N = len(a)
        d2 = abs(a - mean)**2  # abs is for complex `a`
        var = d2.sum() / (N - ddof)  # note use of `ddof`

    Different values of the argument `ddof` are useful in different
    contexts. NumPy's default ``ddof=0`` corresponds with the expression:

    .. math::

        \frac{\sum_i{|a_i - \bar{a}|^2 }}{N}

    which is sometimes called the "population variance" in the field of
    statistics because it applies the definition of variance to `a` as if `a`
    were a complete population of possible observations.

    Many other libraries define the variance of an array differently, e.g.:

    .. math::

        \frac{\sum_i{|a_i - \bar{a}|^2}}{N - 1}

    In statistics, the resulting quantity is sometimes called the "sample
    variance" because if `a` is a random sample from a larger population,
    this calculation provides an unbiased estimate of the variance of the
    population.  The use of :math:`N-1` in the denominator is often called
    "Bessel's correction" because it corrects for bias (toward lower values)
    in the variance estimate introduced when the sample mean of `a` is used
    in place of the true mean of the population. For this quantity, use
    ``ddof=1``.

    Note that for complex numbers, the absolute value is taken before
    squaring, so that the result is always real and nonnegative.

    For floating-point input, the variance is computed using the same
    precision the input has.  Depending on the input data, this can cause
    the results to be inaccurate, especially for `float32` (see example
    below).  Specifying a higher-accuracy accumulator using the ``dtype``
    keyword can alleviate this issue.

    Examples
    --------
    >>> import numpy as np
    >>> a = np.array([[1, 2], [3, 4]])
    >>> np.var(a)
    1.25
    >>> np.var(a, axis=0)
    array([1.,  1.])
    >>> np.var(a, axis=1)
    array([0.25,  0.25])

    In single precision, var() can be inaccurate:

    >>> a = np.zeros((2, 512*512), dtype=np.float32)
    >>> a[0, :] = 1.0
    >>> a[1, :] = 0.1
    >>> np.var(a)
    np.float32(0.20250003)

    Computing the variance in float64 is more accurate:

    >>> np.var(a, dtype=np.float64)
    0.20249999932944759 # may vary
    >>> ((1-0.55)**2 + (0.1-0.55)**2)/2
    0.2025

    Specifying a where argument:

    >>> a = np.array([[14, 8, 11, 10], [7, 9, 10, 11], [10, 15, 5, 10]])
    >>> np.var(a)
    6.833333333333333 # may vary
    >>> np.var(a, where=[[True], [True], [False]])
    4.0

    Using the mean keyword to save computation time:

    >>> import numpy as np
    >>> from timeit import timeit
    >>>
    >>> a = np.array([[14, 8, 11, 10], [7, 9, 10, 11], [10, 15, 5, 10]])
    >>> mean = np.mean(a, axis=1, keepdims=True)
    >>>
    >>> g = globals()
    >>> n = 10000
    >>> t1 = timeit("var = np.var(a, axis=1, mean=mean)", globals=g, number=n)
    >>> t2 = timeit("var = np.var(a, axis=1)", globals=g, number=n)
    >>> print(f'Percentage execution time saved {100*(t2-t1)/t2:.0f}%')
    #doctest: +SKIP
    Percentage execution time saved 32%

    """
    kwargs = {}
    if keepdims is not np._NoValue:
        kwargs['keepdims'] = keepdims
    if where is not np._NoValue:
        kwargs['where'] = where
    if mean is not np._NoValue:
        kwargs['mean'] = mean

    if correction != np._NoValue:
        if ddof != 0:
            raise ValueError(
                "ddof and correction can't be provided simultaneously."
            )
        else:
            ddof = correction

    if type(a) is not mu.ndarray:
        try:
            var = a.var

        except AttributeError:
            pass
        else:
            return var(axis=axis, dtype=dtype, out=out, ddof=ddof, **kwargs)

    return _methods._var(a, axis=axis, dtype=dtype, out=out, ddof=ddof,
                         **kwargs)
```
