## Supplementary software v0.2.1 for "Virtual control arms for paediatric myopia trials: external validation of axial-elongation models": fromnumeric.pyi

```
# ruff: noqa: ANN401
from collections.abc import Sequence
from typing import (
    Any,
    Literal,
    Protocol,
    SupportsIndex,
    TypeAlias,
    TypeVar,
    overload,
    type_check_only,
)

from _typeshed import Incomplete
from typing_extensions import Never, deprecated

import numpy as np
from numpy import (
    number,
    uint64,
    int_,
    int64,
    intp,
    float16,
    floating,
    complexfloating,
    timedelta64,
    object_,
    generic,
    _AnyShapeType,
    _OrderKACF,
    _OrderACF,
    _ModeKind,
    _PartitionKind,
    _SortKind,
    _SortSide,
    _CastingKind,
)
from numpy._globals import _NoValueType
from numpy._typing import (
    DTypeLike,
    _DTypeLike,
    ArrayLike,
    _ArrayLike,
    NDArray,
    _NestedSequence,
    _ShapeLike,
    _ArrayLikeBool_co,
    _ArrayLikeUInt_co,
    _ArrayLikeInt,
    _ArrayLikeInt_co,
    _ArrayLikeFloat_co,
    _ArrayLikeComplex_co,
    _ArrayLikeObject_co,
    _IntLike_co,
    _BoolLike_co,
    _ComplexLike_co,
    _NumberLike_co,
    _ScalarLike_co,
)

__all__ = [
    "all",
    "amax",
    "amin",
    "any",
    "argmax",
    "argmin",
    "argpartition",
    "argsort",
    "around",
    "choose",
    "clip",
    "compress",
    "cumprod",
    "cumsum",
    "cumulative_prod",
    "cumulative_sum",
    "diagonal",
    "mean",
    "max",
    "min",
    "matrix_transpose",
    "ndim",
    "nonzero",
    "partition",
    "prod",
    "ptp",
    "put",
    "ravel",
    "repeat",
    "reshape",
    "resize",
    "round",
    "searchsorted",
    "shape",
    "size",
    "sort",
    "squeeze",
    "std",
    "sum",
    "swapaxes",
    "take",
    "trace",
    "transpose",
    "var",
]

_SCT = TypeVar("_SCT", bound=generic)
_SCT_uifcO = TypeVar("_SCT_uifcO", bound=number[Any] | object_)
_ArrayT = TypeVar("_ArrayT", bound=np.ndarray[Any, Any])
_ShapeType = TypeVar("_ShapeType", bound=tuple[int, ...])
_ShapeType_co = TypeVar("_ShapeType_co", bound=tuple[int, ...], covariant=True)

@type_check_only
class _SupportsShape(Protocol[_ShapeType_co]):
    # NOTE: it matters that `self` is positional only
    @property
    def shape(self, /) -> _ShapeType_co: ...

# a "sequence" that isn't a string, bytes, bytearray, or memoryview
_T = TypeVar("_T")
_PyArray: TypeAlias = list[_T] | tuple[_T, ...]
# `int` also covers `bool`
_PyScalar: TypeAlias = float | complex | bytes | str

@overload
def take(
    a: _ArrayLike[_SCT],
    indices: _IntLike_co,
    axis: None = ...,
    out: None = ...,
    mode: _ModeKind = ...,
) -> _SCT: ...
@overload
def take(
    a: ArrayLike,
    indices: _IntLike_co,
    axis: SupportsIndex | None = ...,
    out: None = ...,
    mode: _ModeKind = ...,
) -> Any: ...
@overload
def take(
    a: _ArrayLike[_SCT],
    indices: _ArrayLikeInt_co,
    axis: SupportsIndex | None = ...,
    out: None = ...,
    mode: _ModeKind = ...,
) -> NDArray[_SCT]: ...
@overload
def take(
    a: ArrayLike,
    indices: _ArrayLikeInt_co,
    axis: SupportsIndex | None = ...,
    out: None = ...,
    mode: _ModeKind = ...,
) -> NDArray[Any]: ...
@overload
def take(
    a: ArrayLike,
    indices: _ArrayLikeInt_co,
    axis: SupportsIndex | None,
    out: _ArrayT,
    mode: _ModeKind = ...,
) -> _ArrayT: ...
@overload
def take(
    a: ArrayLike,
    indices: _ArrayLikeInt_co,
    axis: SupportsIndex | None = ...,
    *,
    out: _ArrayT,
    mode: _ModeKind = ...,
) -> _ArrayT: ...

@overload
def reshape(  # shape: index
    a: _ArrayLike[_SCT],
    /,
    shape: SupportsIndex,
    order: _OrderACF = "C",
    *,
    copy: bool | None = None,
) -> np.ndarray[tuple[int], np.dtype[_SCT]]: ...
@overload
def reshape(  # shape: (int, ...) @ _AnyShapeType
    a: _ArrayLike[_SCT],
    /,
    shape: _AnyShapeType,
    order: _OrderACF = "C",
    *,
    copy: bool | None = None,
) -> np.ndarray[_AnyShapeType, np.dtype[_SCT]]: ...
@overload  # shape: Sequence[index]
def reshape(
    a: _ArrayLike[_SCT],
    /,
    shape: Sequence[SupportsIndex],
    order: _OrderACF = "C",
    *,
    copy: bool | None = None,
) -> NDArray[_SCT]: ...
@overload  # shape: index
def reshape(
    a: ArrayLike,
    /,
    shape: SupportsIndex,
    order: _OrderACF = "C",
    *,
    copy: bool | None = None,
) -> np.ndarray[tuple[int], np.dtype[Any]]: ...
@overload
def reshape(  # shape: (int, ...) @ _AnyShapeType
    a: ArrayLike,
    /,
    shape: _AnyShapeType,
    order: _OrderACF = "C",
    *,
    copy: bool | None = None,
) -> np.ndarray[_AnyShapeType, np.dtype[Any]]: ...
@overload  # shape: Sequence[index]
def reshape(
    a: ArrayLike,
    /,
    shape: Sequence[SupportsIndex],
    order: _OrderACF = "C",
    *,
    copy: bool | None = None,
) -> NDArray[Any]: ...
@overload
@deprecated(
    "`newshape` keyword argument is deprecated, "
    "use `shape=...` or pass shape positionally instead. "
    "(deprecated in NumPy 2.1)",
)
def reshape(
    a: ArrayLike,
    /,
    shape: None = None,
    order: _OrderACF = "C",
    *,
    newshape: _ShapeLike,
    copy: bool | None = None,
) -> NDArray[Any]: ...

@overload
def choose(
    a: _IntLike_co,
    choices: ArrayLike,
    out: None = ...,
    mode: _ModeKind = ...,
) -> Any: ...
@overload
def choose(
    a: _ArrayLikeInt_co,
    choices: _ArrayLike[_SCT],
    out: None = ...,
    mode: _ModeKind = ...,
) -> NDArray[_SCT]: ...
@overload
def choose(
    a: _ArrayLikeInt_co,
    choices: ArrayLike,
    out: None = ...,
    mode: _ModeKind = ...,
) -> NDArray[Any]: ...
@overload
def choose(
    a: _ArrayLikeInt_co,
    choices: ArrayLike,
    out: _ArrayT,
    mode: _ModeKind = ...,
) -> _ArrayT: ...

@overload
def repeat(
    a: _ArrayLike[_SCT],
    repeats: _ArrayLikeInt_co,
    axis: SupportsIndex | None = ...,
) -> NDArray[_SCT]: ...
@overload
def repeat(
    a: ArrayLike,
    repeats: _ArrayLikeInt_co,
    axis: SupportsIndex | None = ...,
) -> NDArray[Any]: ...

def put(
    a: NDArray[Any],
    ind: _ArrayLikeInt_co,
    v: ArrayLike,
    mode: _ModeKind = ...,
) -> None: ...

@overload
def swapaxes(
    a: _ArrayLike[_SCT],
    axis1: SupportsIndex,
    axis2: SupportsIndex,
) -> NDArray[_SCT]: ...
@overload
def swapaxes(
    a: ArrayLike,
    axis1: SupportsIndex,
    axis2: SupportsIndex,
) -> NDArray[Any]: ...

@overload
def transpose(
    a: _ArrayLike[_SCT],
    axes: _ShapeLike | None = ...
) -> NDArray[_SCT]: ...
@overload
def transpose(
    a: ArrayLike,
    axes: _ShapeLike | None = ...
) -> NDArray[Any]: ...

@overload
def matrix_transpose(x: _ArrayLike[_SCT], /) -> NDArray[_SCT]: ...
@overload
def matrix_transpose(x: ArrayLike, /) -> NDArray[Any]: ...

#
@overload
def partition(
    a: _ArrayLike[_SCT],
    kth: _ArrayLikeInt,
    axis: SupportsIndex | None = -1,
    kind: _PartitionKind = "introselect",
    order: None = None,
) -> NDArray[_SCT]: ...
@overload
def partition(
    a: _ArrayLike[np.void],
    kth: _ArrayLikeInt,
    axis: SupportsIndex | None = -1,
    kind: _PartitionKind = "introselect",
    order: str | Sequence[str] | None = None,
) -> NDArray[np.void]: ...
@overload
def partition(
    a: ArrayLike,
    kth: _ArrayLikeInt,
    axis: SupportsIndex | None = -1,
    kind: _PartitionKind = "introselect",
    order: str | Sequence[str] | None = None,
) -> NDArray[Any]: ...

#
def argpartition(
    a: ArrayLike,
    kth: _ArrayLikeInt,
    axis: SupportsIndex | None = -1,
    kind: _PartitionKind = "introselect",
    order: str | Sequence[str] | None = None,
) -> NDArray[intp]: ...

#
@overload
def sort(
    a: _ArrayLike[_SCT],
    axis: SupportsIndex | None = ...,
    kind: _SortKind | None = ...,
    order: str | Sequence[str] | None = ...,
    *,
    stable: bool | None = ...,
) -> NDArray[_SCT]: ...
@overload
def sort(
    a: ArrayLike,
    axis: SupportsIndex | None = ...,
    kind: _SortKind | None = ...,
    order: str | Sequence[str] | None = ...,
    *,
    stable: bool | None = ...,
) -> NDArray[Any]: ...

def argsort(
    a: ArrayLike,
    axis: SupportsIndex | None = ...,
    kind: _SortKind | None = ...,
    order: str | Sequence[str] | None = ...,
    *,
    stable: bool | None = ...,
) -> NDArray[intp]: ...

@overload
def argmax(
    a: ArrayLike,
    axis: None = ...,
    out: None = ...,
    *,
    keepdims: Literal[False] = ...,
) -> intp: ...
@overload
def argmax(
    a: ArrayLike,
    axis: SupportsIndex | None = ...,
    out: None = ...,
    *,
    keepdims: bool = ...,
) -> Any: ...
@overload
def argmax(
    a: ArrayLike,
    axis: SupportsIndex | None,
    out: _ArrayT,
    *,
    keepdims: bool = ...,
) -> _ArrayT: ...
@overload
def argmax(
    a: ArrayLike,
    axis: SupportsIndex | None = ...,
    *,
    out: _ArrayT,
    keepdims: bool = ...,
) -> _ArrayT: ...

@overload
def argmin(
    a: ArrayLike,
    axis: None = ...,
    out: None = ...,
    *,
    keepdims: Literal[False] = ...,
) -> intp: ...
@overload
def argmin(
    a: ArrayLike,
    axis: SupportsIndex | None = ...,
    out: None = ...,
    *,
    keepdims: bool = ...,
) -> Any: ...
@overload
def argmin(
    a: ArrayLike,
    axis: SupportsIndex | None,
    out: _ArrayT,
    *,
    keepdims: bool = ...,
) -> _ArrayT: ...
@overload
def argmin(
    a: ArrayLike,
    axis: SupportsIndex | None = ...,
    *,
    out: _ArrayT,
    keepdims: bool = ...,
) -> _ArrayT: ...

@overload
def searchsorted(
    a: ArrayLike,
    v: _ScalarLike_co,
    side: _SortSide = ...,
    sorter: _ArrayLikeInt_co | None = ...,  # 1D int array
) -> intp: ...
@overload
def searchsorted(
    a: ArrayLike,
    v: ArrayLike,
    side: _SortSide = ...,
    sorter: _ArrayLikeInt_co | None = ...,  # 1D int array
) -> NDArray[intp]: ...

#
@overload
def resize(a: _ArrayLike[_SCT], new_shape: SupportsIndex | tuple[SupportsIndex]) -> np.ndarray[tuple[int], np.dtype[_SCT]]: ...
@overload
def resize(a: _ArrayLike[_SCT], new_shape: _AnyShapeType) -> np.ndarray[_AnyShapeType, np.dtype[_SCT]]: ...
@overload
def resize(a: _ArrayLike[_SCT], new_shape: _ShapeLike) -> NDArray[_SCT]: ...
@overload
def resize(a: ArrayLike, new_shape: SupportsIndex | tuple[SupportsIndex]) -> np.ndarray[tuple[int], np.dtype[Any]]: ...
@overload
def resize(a: ArrayLike, new_shape: _AnyShapeType) -> np.ndarray[_AnyShapeType, np.dtype[Any]]: ...
@overload
def resize(a: ArrayLike, new_shape: _ShapeLike) -> NDArray[Any]: ...

@overload
def squeeze(
    a: _SCT,
    axis: _ShapeLike | None = ...,
) -> _SCT: ...
@overload
def squeeze(
    a: _ArrayLike[_SCT],
    axis: _ShapeLike | None = ...,
) -> NDArray[_SCT]: ...
@overload
def squeeze(
    a: ArrayLike,
    axis: _ShapeLike | None = ...,
) -> NDArray[Any]: ...

@overload
def diagonal(
    a: _ArrayLike[_SCT],
    offset: SupportsIndex = ...,
    axis1: SupportsIndex = ...,
    axis2: SupportsIndex = ...,  # >= 2D array
) -> NDArray[_SCT]: ...
@overload
def diagonal(
    a: ArrayLike,
    offset: SupportsIndex = ...,
    axis1: SupportsIndex = ...,
    axis2: SupportsIndex = ...,  # >= 2D array
) -> NDArray[Any]: ...

@overload
def trace(
    a: ArrayLike,  # >= 2D array
    offset: SupportsIndex = ...,
    axis1: SupportsIndex = ...,
    axis2: SupportsIndex = ...,
    dtype: DTypeLike = ...,
    out: None = ...,
) -> Any: ...
@overload
def trace(
    a: ArrayLike,  # >= 2D array
    offset: SupportsIndex,
    axis1: SupportsIndex,
    axis2: SupportsIndex,
    dtype: DTypeLike,
    out: _ArrayT,
) -> _ArrayT: ...
@overload
def trace(
    a: ArrayLike,  # >= 2D array
    offset: SupportsIndex = ...,
    axis1: SupportsIndex = ...,
    axis2: SupportsIndex = ...,
    dtype: DTypeLike = ...,
    *,
    out: _ArrayT,
) -> _ArrayT: ...

_Array1D: TypeAlias = np.ndarray[tuple[int], np.dtype[_SCT]]

@overload
def ravel(a: _ArrayLike[_SCT], order: _OrderKACF = "C") -> _Array1D[_SCT]: ...
@overload
def ravel(a: bytes | _NestedSequence[bytes], order: _OrderKACF = "C") -> _Array1D[np.bytes_]: ...
@overload
def ravel(a: str | _NestedSequence[str], order: _OrderKACF = "C") -> _Array1D[np.str_]: ...
@overload
def ravel(a: bool | _NestedSequence[bool], order: _OrderKACF = "C") -> _Array1D[np.bool]: ...
@overload
def ravel(a: int | _NestedSequence[int], order: _OrderKACF = "C") -> _Array1D[np.int_ | np.bool]: ...
@overload
def ravel(a: float | _NestedSequence[float], order: _OrderKACF = "C") -> _Array1D[np.float64 | np.int_ | np.bool]: ...
@overload
def ravel(
    a: complex | _NestedSequence[complex],
    order: _OrderKACF = "C",
) -> _Array1D[np.complex128 | np.float64 | np.int_ | np.bool]: ...
@overload
def ravel(a: ArrayLike, order: _OrderKACF = "C") -> np.ndarray[tuple[int], np.dtype[Any]]: ...

def nonzero(a: _ArrayLike[Any]) -> tuple[NDArray[intp], ...]: ...

# this prevents `Any` from being returned with Pyright
@overload
def shape(a: _SupportsShape[Never]) -> tuple[int, ...]: ...
@overload
def shape(a: _SupportsShape[_ShapeType]) -> _ShapeType: ...
@overload
def shape(a: _PyScalar) -> tuple[()]: ...
# `collections.abc.Sequence` can't be used hesre, since `bytes` and `str` are
# subtypes of it, which would make the return types incompatible.
@overload
def shape(a: _PyArray[_PyScalar]) -> tuple[int]: ...
@overload
def shape(a: _PyArray[_PyArray[_PyScalar]]) -> tuple[int, int]: ...
# this overload will be skipped by typecheckers that don't support PEP 688
@overload
def shape(a: memoryview | bytearray) -> tuple[int]: ...
@overload
def shape(a: ArrayLike) -> tuple[int, ...]: ...

@overload
def compress(
    condition: _ArrayLikeBool_co,  # 1D bool array
    a: _ArrayLike[_SCT],
    axis: SupportsIndex | None = ...,
    out: None = ...,
) -> NDArray[_SCT]: ...
@overload
def compress(
    condition: _ArrayLikeBool_co,  # 1D bool array
    a: ArrayLike,
    axis: SupportsIndex | None = ...,
    out: None = ...,
) -> NDArray[Any]: ...
@overload
def compress(
    condition: _ArrayLikeBool_co,  # 1D bool array
    a: ArrayLike,
    axis: SupportsIndex | None,
    out: _ArrayT,
) -> _ArrayT: ...
@overload
def compress(
    condition: _ArrayLikeBool_co,  # 1D bool array
    a: ArrayLike,
    axis: SupportsIndex | None = ...,
    *,
    out: _ArrayT,
) -> _ArrayT: ...

@overload
def clip(
    a: _SCT,
    a_min: ArrayLike | None,
    a_max: ArrayLike | None,
    out: None = ...,
    *,
    min: ArrayLike | None = ...,
    max: ArrayLike | None = ...,
    dtype: None = ...,
    where: _ArrayLikeBool_co | None = ...,
    order: _OrderKACF = ...,
    subok: bool = ...,
    signature: str | tuple[str | None, ...] = ...,
    casting: _CastingKind = ...,
) -> _SCT: ...
@overload
def clip(
    a: _ScalarLike_co,
    a_min: ArrayLike | None,
    a_max: ArrayLike | None,
    out: None = ...,
    *,
    min: ArrayLike | None = ...,
    max: ArrayLike | None = ...,
    dtype: None = ...,
    where: _ArrayLikeBool_co | None = ...,
    order: _OrderKACF = ...,
    subok: bool = ...,
    signature: str | tuple[str | None, ...] = ...,
    casting: _CastingKind = ...,
) -> Any: ...
@overload
def clip(
    a: _ArrayLike[_SCT],
    a_min: ArrayLike | None,
    a_max: ArrayLike | None,
    out: None = ...,
    *,
    min: ArrayLike | None = ...,
    max: ArrayLike | None = ...,
    dtype: None = ...,
    where: _ArrayLikeBool_co | None = ...,
    order: _OrderKACF = ...,
    subok: bool = ...,
    signature: str | tuple[str | None, ...] = ...,
    casting: _CastingKind = ...,
) -> NDArray[_SCT]: ...
@overload
def clip(
    a: ArrayLike,
    a_min: ArrayLike | None,
    a_max: ArrayLike | None,
    out: None = ...,
    *,
    min: ArrayLike | None = ...,
    max: ArrayLike | None = ...,
    dtype: None = ...,
    where: _ArrayLikeBool_co | None = ...,
    order: _OrderKACF = ...,
    subok: bool = ...,
    signature: str | tuple[str | None, ...] = ...,
    casting: _CastingKind = ...,
) -> NDArray[Any]: ...
@overload
def clip(
    a: ArrayLike,
    a_min: ArrayLike | None,
    a_max: ArrayLike | None,
    out: _ArrayT,
    *,
    min: ArrayLike | None = ...,
    max: ArrayLike | None = ...,
    dtype: DTypeLike = ...,
    where: _ArrayLikeBool_co | None = ...,
    order: _OrderKACF = ...,
    subok: bool = ...,
    signature: str | tuple[str | None, ...] = ...,
    casting: _CastingKind = ...,
) -> _ArrayT: ...
@overload
def clip(
    a: ArrayLike,
    a_min: ArrayLike | None,
    a_max: ArrayLike | None,
    out: ArrayLike = ...,
    *,
    min: ArrayLike | None = ...,
    max: ArrayLike | None = ...,
    dtype: DTypeLike,
    where: _ArrayLikeBool_co | None = ...,
    order: _OrderKACF = ...,
    subok: bool = ...,
    signature: str | tuple[str | None, ...] = ...,
    casting: _CastingKind = ...,
) -> Any: ...

@overload
def sum(
    a: _ArrayLike[_SCT],
    axis: None = ...,
    dtype: None = ...,
    out: None  = ...,
    keepdims: Literal[False] = ...,
    initial: _NumberLike_co = ...,
    where: _ArrayLikeBool_co = ...,
) -> _SCT: ...
@overload
def sum(
    a: _ArrayLike[_SCT],
    axis: None = ...,
    dtype: None = ...,
    out: None  = ...,
    keepdims: bool = ...,
    initial: _NumberLike_co = ...,
    where: _ArrayLikeBool_co = ...,
) -> _SCT | NDArray[_SCT]: ...
@overload
def sum(
    a: ArrayLike,
    axis: None,
    dtype: _DTypeLike[_SCT],
    out: None = ...,
    keepdims: Literal[False] = ...,
    initial: _NumberLike_co = ...,
    where: _ArrayLikeBool_co = ...,
) -> _SCT: ...
@overload
def sum(
    a: ArrayLike,
    axis: None = ...,
    *,
    dtype: _DTypeLike[_SCT],
    out: None = ...,
    keepdims: Literal[False] = ...,
    initial: _NumberLike_co = ...,
    where: _ArrayLikeBool_co = ...,
) -> _SCT: ...
@overload
def sum(
    a: ArrayLike,
    axis: _ShapeLike | None,
    dtype: _DTypeLike[_SCT],
    out: None  = ...,
    keepdims: bool = ...,
    initial: _NumberLike_co = ...,
    where: _ArrayLikeBool_co = ...,
) -> _SCT | NDArray[_SCT]: ...
@overload
def sum(
    a: ArrayLike,
    axis: _ShapeLike | None = ...,
    *,
    dtype: _DTypeLike[_SCT],
    out: None  = ...,
    keepdims: bool = ...,
    initial: _NumberLike_co = ...,
    where: _ArrayLikeBool_co = ...,
) -> _SCT | NDArray[_SCT]: ...
@overload
def sum(
    a: ArrayLike,
    axis: _ShapeLike | None = ...,
    dtype: DTypeLike = ...,
    out: None  = ...,
    keepdims: bool = ...,
    initial: _NumberLike_co = ...,
    where: _ArrayLikeBool_co = ...,
) -> Any: ...
@overload
def sum(
    a: ArrayLike,
    axis: _ShapeLike | None,
    dtype: DTypeLike,
    out: _ArrayT,
    keepdims: bool = ...,
    initial: _NumberLike_co = ...,
    where: _ArrayLikeBool_co = ...,
) -> _ArrayT: ...
@overload
def sum(
    a: ArrayLike,
    axis: _ShapeLike | None = ...,
    dtype: DTypeLike = ...,
    *,
    out: _ArrayT,
    keepdims: bool = ...,
    initial: _NumberLike_co = ...,
    where: _ArrayLikeBool_co = ...,
) -> _ArrayT: ...

@overload
def all(
    a: ArrayLike,
    axis: None = None,
    out: None = None,
    keepdims: Literal[False, 0] | _NoValueType = ...,
    *,
    where: _ArrayLikeBool_co | _NoValueType = ...,
) -> np.bool: ...
@overload
def all(
    a: ArrayLike,
    axis: int | tuple[int, ...] | None = None,
    out: None = None,
    keepdims: _BoolLike_co | _NoValueType = ...,
    *,
    where: _ArrayLikeBool_co | _NoValueType = ...,
) -> Incomplete: ...
@overload
def all(
    a: ArrayLike,
    axis: int | tuple[int, ...] | None,
    out: _ArrayT,
    keepdims: _BoolLike_co | _NoValueType = ...,
    *,
    where: _ArrayLikeBool_co | _NoValueType = ...,
) -> _ArrayT: ...
@overload
def all(
    a: ArrayLike,
    axis: int | tuple[int, ...] | None = None,
    *,
    out: _ArrayT,
    keepdims: _BoolLike_co | _NoValueType = ...,
    where: _ArrayLikeBool_co | _NoValueType = ...,
) -> _ArrayT: ...

@overload
def any(
    a: ArrayLike,
    axis: None = None,
    out: None = None,
    keepdims: Literal[False, 0] | _NoValueType = ...,
    *,
    where: _ArrayLikeBool_co | _NoValueType = ...,
) -> np.bool: ...
@overload
def any(
    a: ArrayLike,
    axis: int | tuple[int, ...] | None = None,
    out: None = None,
    keepdims: _BoolLike_co | _NoValueType = ...,
    *,
    where: _ArrayLikeBool_co | _NoValueType = ...,
) -> Incomplete: ...
@overload
def any(
    a: ArrayLike,
    axis: int | tuple[int, ...] | None,
    out: _ArrayT,
    keepdims: _BoolLike_co | _NoValueType = ...,
    *,
    where: _ArrayLikeBool_co | _NoValueType = ...,
) -> _ArrayT: ...
@overload
def any(
    a: ArrayLike,
    axis: int | tuple[int, ...] | None = None,
    *,
    out: _ArrayT,
    keepdims: _BoolLike_co | _NoValueType = ...,
    where: _ArrayLikeBool_co | _NoValueType = ...,
) -> _ArrayT: ...

@overload
def cumsum(
    a: _ArrayLike[_SCT],
    axis: SupportsIndex | None = ...,
    dtype: None = ...,
    out: None = ...,
) -> NDArray[_SCT]: ...
@overload
def cumsum(
    a: ArrayLike,
    axis: SupportsIndex | None = ...,
    dtype: None = ...,
    out: None = ...,
) -> NDArray[Any]: ...
@overload
def cumsum(
    a: ArrayLike,
    axis: SupportsIndex | None,
    dtype: _DTypeLike[_SCT],
    out: None = ...,
) -> NDArray[_SCT]: ...
@overload
def cumsum(
    a: ArrayLike,
    axis: SupportsIndex | None = ...,
    *,
    dtype: _DTypeLike[_SCT],
    out: None = ...,
) -> NDArray[_SCT]: ...
@overload
def cumsum(
    a: ArrayLike,
    axis: SupportsIndex | None = ...,
    dtype: DTypeLike = ...,
    out: None = ...,
) -> NDArray[Any]: ...
@overload
def cumsum(
    a: ArrayLike,
    axis: SupportsIndex | None,
    dtype: DTypeLike,
    out: _ArrayT,
) -> _ArrayT: ...
@overload
def cumsum(
    a: ArrayLike,
    axis: SupportsIndex | None = ...,
    dtype: DTypeLike = ...,
    *,
    out: _ArrayT,
) -> _ArrayT: ...

@overload
def cumulative_sum(
    x: _ArrayLike[_SCT],
    /,
    *,
    axis: SupportsIndex | None = ...,
    dtype: None = ...,
    out: None = ...,
    include_initial: bool = ...,
) -> NDArray[_SCT]: ...
@overload
def cumulative_sum(
    x: ArrayLike,
    /,
    *,
    axis: SupportsIndex | None = ...,
    dtype: None = ...,
    out: None = ...,
    include_initial: bool = ...,
) -> NDArray[Any]: ...
@overload
def cumulative_sum(
    x: ArrayLike,
    /,
    *,
    axis: SupportsIndex | None = ...,
    dtype: _DTypeLike[_SCT],
    out: None = ...,
    include_initial: bool = ...,
) -> NDArray[_SCT]: ...
@overload
def cumulative_sum(
    x: ArrayLike,
    /,
    *,
    axis: SupportsIndex | None = ...,
    dtype: DTypeLike = ...,
    out: None = ...,
    include_initial: bool = ...,
) -> NDArray[Any]: ...
@overload
def cumulative_sum(
    x: ArrayLike,
    /,
    *,
    axis: SupportsIndex | None = ...,
    dtype: DTypeLike = ...,
    out: _ArrayT,
    include_initial: bool = ...,
) -> _ArrayT: ...

@overload
def ptp(
    a: _ArrayLike[_SCT],
    axis: None = ...,
    out: None = ...,
    keepdims: Literal[False] = ...,
) -> _SCT: ...
@overload
def ptp(
    a: ArrayLike,
    axis: _ShapeLike | None = ...,
    out: None = ...,
    keepdims: bool = ...,
) -> Any: ...
@overload
def ptp(
    a: ArrayLike,
    axis: _ShapeLike | None,
    out: _ArrayT,
    keepdims: bool = ...,
) -> _ArrayT: ...
@overload
def ptp(
    a: ArrayLike,
    axis: _ShapeLike | None = ...,
    *,
    out: _ArrayT,
    keepdims: bool = ...,
) -> _ArrayT: ...

@overload
def amax(
    a: _ArrayLike[_SCT],
    axis: None = ...,
    out: None = ...,
    keepdims: Literal[False] = ...,
    initial: _NumberLike_co = ...,
    where: _ArrayLikeBool_co = ...,
) -> _SCT: ...
@overload
def amax(
    a: ArrayLike,
    axis: _ShapeLike | None = ...,
    out: None = ...,
    keepdims: bool = ...,
    initial: _NumberLike_co = ...,
    where: _ArrayLikeBool_co = ...,
) -> Any: ...
@overload
def amax(
    a: ArrayLike,
    axis: _ShapeLike | None,
    out: _ArrayT,
    keepdims: bool = ...,
    initial: _NumberLike_co = ...,
    where: _ArrayLikeBool_co = ...,
) -> _ArrayT: ...
@overload
def amax(
    a: ArrayLike,
    axis: _ShapeLike | None = ...,
    *,
    out: _ArrayT,
    keepdims: bool = ...,
    initial: _NumberLike_co = ...,
    where: _ArrayLikeBool_co = ...,
) -> _ArrayT: ...

@overload
def amin(
    a: _ArrayLike[_SCT],
    axis: None = ...,
    out: None = ...,
    keepdims: Literal[False] = ...,
    initial: _NumberLike_co = ...,
    where: _ArrayLikeBool_co = ...,
) -> _SCT: ...
@overload
def amin(
    a: ArrayLike,
    axis: _ShapeLike | None = ...,
    out: None = ...,
    keepdims: bool = ...,
    initial: _NumberLike_co = ...,
    where: _ArrayLikeBool_co = ...,
) -> Any: ...
@overload
def amin(
    a: ArrayLike,
    axis: _ShapeLike | None,
    out: _ArrayT,
    keepdims: bool = ...,
    initial: _NumberLike_co = ...,
    where: _ArrayLikeBool_co = ...,
) -> _ArrayT: ...
@overload
def amin(
    a: ArrayLike,
    axis: _ShapeLike | None = ...,
    *,
    out: _ArrayT,
    keepdims: bool = ...,
    initial: _NumberLike_co = ...,
    where: _ArrayLikeBool_co = ...,
) -> _ArrayT: ...

# TODO: `np.prod()``: For object arrays `initial` does not necessarily
# have to be a numerical scalar.
# The only requirement is that it is compatible
# with the `.__mul__()` method(s) of the passed array's elements.

# Note that the same situation holds for all wrappers around
# `np.ufunc.reduce`, e.g. `np.sum()` (`.__add__()`).
@overload
def prod(
    a: _ArrayLikeBool_co,
    axis: None = ...,
    dtype: None = ...,
    out: None = ...,
    keepdims: Literal[False] = ...,
    initial: _NumberLike_co = ...,
    where: _ArrayLikeBool_co = ...,
) -> int_: ...
@overload
def prod(
    a: _ArrayLikeUInt_co,
    axis: None = ...,
    dtype: None = ...,
    out: None = ...,
    keepdims: Literal[False] = ...,
    initial: _NumberLike_co = ...,
    where: _ArrayLikeBool_co = ...,
) -> uint64: ...
@overload
def prod(
    a: _ArrayLikeInt_co,
    axis: None = ...,
    dtype: None = ...,
    out: None = ...,
    keepdims: Literal[False] = ...,
    initial: _NumberLike_co = ...,
    where: _ArrayLikeBool_co = ...,
) -> int64: ...
@overload
def prod(
    a: _ArrayLikeFloat_co,
    axis: None = ...,
    dtype: None = ...,
    out: None = ...,
    keepdims: Literal[False] = ...,
    initial: _NumberLike_co = ...,
    where: _ArrayLikeBool_co = ...,
) -> floating[Any]: ...
@overload
def prod(
    a: _ArrayLikeComplex_co,
    axis: None = ...,
    dtype: None = ...,
    out: None = ...,
    keepdims: Literal[False] = ...,
    initial: _NumberLike_co = ...,
    where: _ArrayLikeBool_co = ...,
) -> complexfloating[Any, Any]: ...
@overload
def prod(
    a: _ArrayLikeComplex_co | _ArrayLikeObject_co,
    axis: _ShapeLike | None = ...,
    dtype: None = ...,
    out: None = ...,
    keepdims: bool = ...,
    initial: _NumberLike_co = ...,
    where: _ArrayLikeBool_co = ...,
) -> Any: ...
@overload
def prod(
    a: _ArrayLikeComplex_co | _ArrayLikeObject_co,
    axis: None,
    dtype: _DTypeLike[_SCT],
    out: None = ...,
    keepdims: Literal[False] = ...,
    initial: _NumberLike_co = ...,
    where: _ArrayLikeBool_co = ...,
) -> _SCT: ...
@overload
def prod(
    a: _ArrayLikeComplex_co | _ArrayLikeObject_co,
    axis: None = ...,
    *,
    dtype: _DTypeLike[_SCT],
    out: None = ...,
    keepdims: Literal[False] = ...,
    initial: _NumberLike_co = ...,
    where: _ArrayLikeBool_co = ...,
) -> _SCT: ...
@overload
def prod(
    a: _ArrayLikeComplex_co | _ArrayLikeObject_co,
    axis: _ShapeLike | None = ...,
    dtype: DTypeLike | None = ...,
    out: None = ...,
    keepdims: bool = ...,
    initial: _NumberLike_co = ...,
    where: _ArrayLikeBool_co = ...,
) -> Any: ...
@overload
def prod(
    a: _ArrayLikeComplex_co | _ArrayLikeObject_co,
    axis: _ShapeLike | None,
    dtype: DTypeLike | None,
    out: _ArrayT,
    keepdims: bool = ...,
    initial: _NumberLike_co = ...,
    where: _ArrayLikeBool_co = ...,
) -> _ArrayT: ...
@overload
def prod(
    a: _ArrayLikeComplex_co | _ArrayLikeObject_co,
    axis: _ShapeLike | None = ...,
    dtype: DTypeLike | None = ...,
    *,
    out: _ArrayT,
    keepdims: bool = ...,
    initial: _NumberLike_co = ...,
    where: _ArrayLikeBool_co = ...,
) -> _ArrayT: ...

@overload
def cumprod(
    a: _ArrayLikeBool_co,
    axis: SupportsIndex | None = ...,
    dtype: None = ...,
    out: None = ...,
) -> NDArray[int_]: ...
@overload
def cumprod(
    a: _ArrayLikeUInt_co,
    axis: SupportsIndex | None = ...,
    dtype: None = ...,
    out: None = ...,
) -> NDArray[uint64]: ...
@overload
def cumprod(
    a: _ArrayLikeInt_co,
    axis: SupportsIndex | None = ...,
    dtype: None = ...,
    out: None = ...,
) -> NDArray[int64]: ...
@overload
def cumprod(
    a: _ArrayLikeFloat_co,
    axis: SupportsIndex | None = ...,
    dtype: None = ...,
    out: None = ...,
) -> NDArray[floating[Any]]: ...
@overload
def cumprod(
    a: _ArrayLikeComplex_co,
    axis: SupportsIndex | None = ...,
    dtype: None = ...,
    out: None = ...,
) -> NDArray[complexfloating[Any, Any]]: ...
@overload
def cumprod(
    a: _ArrayLikeObject_co,
    axis: SupportsIndex | None = ...,
    dtype: None = ...,
    out: None = ...,
) -> NDArray[object_]: ...
@overload
def cumprod(
    a: _ArrayLikeComplex_co | _ArrayLikeObject_co,
    axis: SupportsIndex | None,
    dtype: _DTypeLike[_SCT],
    out: None = ...,
) -> NDArray[_SCT]: ...
@overload
def cumprod(
    a: _ArrayLikeComplex_co | _ArrayLikeObject_co,
    axis: SupportsIndex | None = ...,
    *,
    dtype: _DTypeLike[_SCT],
    out: None = ...,
) -> NDArray[_SCT]: ...
@overload
def cumprod(
    a: _ArrayLikeComplex_co | _ArrayLikeObject_co,
    axis: SupportsIndex | None = ...,
    dtype: DTypeLike = ...,
    out: None = ...,
) -> NDArray[Any]: ...
@overload
def cumprod(
    a: _ArrayLikeComplex_co | _ArrayLikeObject_co,
    axis: SupportsIndex | None,
    dtype: DTypeLike,
    out: _ArrayT,
) -> _ArrayT: ...
@overload
def cumprod(
    a: _ArrayLikeComplex_co | _ArrayLikeObject_co,
    axis: SupportsIndex | None = ...,
    dtype: DTypeLike = ...,
    *,
    out: _ArrayT,
) -> _ArrayT: ...

@overload
def cumulative_prod(
    x: _ArrayLikeBool_co,
    /,
    *,
    axis: SupportsIndex | None = ...,
    dtype: None = ...,
    out: None = ...,
    include_initial: bool = ...,
) -> NDArray[int_]: ...
@overload
def cumulative_prod(
    x: _ArrayLikeUInt_co,
    /,
    *,
    axis: SupportsIndex | None = ...,
    dtype: None = ...,
    out: None = ...,
    include_initial: bool = ...,
) -> NDArray[uint64]: ...
@overload
def cumulative_prod(
    x: _ArrayLikeInt_co,
    /,
    *,
    axis: SupportsIndex | None = ...,
    dtype: None = ...,
    out: None = ...,
    include_initial: bool = ...,
) -> NDArray[int64]: ...
@overload
def cumulative_prod(
    x: _ArrayLikeFloat_co,
    /,
    *,
    axis: SupportsIndex | None = ...,
    dtype: None = ...,
    out: None = ...,
    include_initial: bool = ...,
) -> NDArray[floating[Any]]: ...
@overload
def cumulative_prod(
    x: _ArrayLikeComplex_co,
    /,
    *,
    axis: SupportsIndex | None = ...,
    dtype: None = ...,
    out: None = ...,
    include_initial: bool = ...,
) -> NDArray[complexfloating[Any, Any]]: ...
@overload
def cumulative_prod(
    x: _ArrayLikeObject_co,
    /,
    *,
    axis: SupportsIndex | None = ...,
    dtype: None = ...,
    out: None = ...,
    include_initial: bool = ...,
) -> NDArray[object_]: ...
@overload
def cumulative_prod(
    x: _ArrayLikeComplex_co | _ArrayLikeObject_co,
    /,
    *,
    axis: SupportsIndex | None = ...,
    dtype: _DTypeLike[_SCT],
    out: None = ...,
    include_initial: bool = ...,
) -> NDArray[_SCT]: ...
@overload
def cumulative_prod(
    x: _ArrayLikeComplex_co | _ArrayLikeObject_co,
    /,
    *,
    axis: SupportsIndex | None = ...,
    dtype: DTypeLike = ...,
    out: None = ...,
    include_initial: bool = ...,
) -> NDArray[Any]: ...
@overload
def cumulative_prod(
    x: _ArrayLikeComplex_co | _ArrayLikeObject_co,
    /,
    *,
    axis: SupportsIndex | None = ...,
    dtype: DTypeLike = ...,
    out: _ArrayT,
    include_initial: bool = ...,
) -> _ArrayT: ...

def ndim(a: ArrayLike) -> int: ...

def size(a: ArrayLike, axis: int | None = ...) -> int: ...

@overload
def around(
    a: _BoolLike_co,
    decimals: SupportsIndex = ...,
    out: None = ...,
) -> float16: ...
@overload
def around(
    a: _SCT_uifcO,
    decimals: SupportsIndex = ...,
    out: None = ...,
) -> _SCT_uifcO: ...
@overload
def around(
    a: _ComplexLike_co | object_,
    decimals: SupportsIndex = ...,
    out: None = ...,
) -> Any: ...
@overload
def around(
    a: _ArrayLikeBool_co,
    decimals: SupportsIndex = ...,
    out: None = ...,
) -> NDArray[float16]: ...
@overload
def around(
    a: _ArrayLike[_SCT_uifcO],
    decimals: SupportsIndex = ...,
    out: None = ...,
) -> NDArray[_SCT_uifcO]: ...
@overload
def around(
    a: _ArrayLikeComplex_co | _ArrayLikeObject_co,
    decimals: SupportsIndex = ...,
    out: None = ...,
) -> NDArray[Any]: ...
@overload
def around(
    a: _ArrayLikeComplex_co | _ArrayLikeObject_co,
    decimals: SupportsIndex,
    out: _ArrayT,
) -> _ArrayT: ...
@overload
def around(
    a: _ArrayLikeComplex_co | _ArrayLikeObject_co,
    decimals: SupportsIndex = ...,
    *,
    out: _ArrayT,
) -> _ArrayT: ...

@overload
def mean(
    a: _ArrayLikeFloat_co,
    axis: None = ...,
    dtype: None = ...,
    out: None = ...,
    keepdims: Literal[False] | _NoValueType = ...,
    *,
    where: _ArrayLikeBool_co | _NoValueType = ...,
) -> floating[Any]: ...
@overload
def mean(
    a: _ArrayLikeComplex_co,
    axis: None = ...,
    dtype: None = ...,
    out: None = ...,
    keepdims: Literal[False] | _NoValueType = ...,
    *,
    where: _ArrayLikeBool_co | _NoValueType = ...,
) -> complexfloating[Any]: ...
@overload
def mean(
    a: _ArrayLike[np.timedelta64],
    axis: None = ...,
    dtype: None = ...,
    out: None = ...,
    keepdims: Literal[False] | _NoValueType = ...,
    *,
    where: _ArrayLikeBool_co | _NoValueType = ...,
) -> timedelta64: ...
@overload
def mean(
    a: _ArrayLikeComplex_co | _ArrayLikeObject_co,
    axis: _ShapeLike | None,
    dtype: DTypeLike,
    out: _ArrayT,
    keepdims: bool | _NoValueType = ...,
    *,
    where: _ArrayLikeBool_co | _NoValueType = ...,
) -> _ArrayT: ...
@overload
def mean(
    a: _ArrayLikeComplex_co | _ArrayLikeObject_co,
    axis: _ShapeLike | None = ...,
    dtype: DTypeLike | None = ...,
    *,
    out: _ArrayT,
    keepdims: bool | _NoValueType = ...,
    where: _ArrayLikeBool_co | _NoValueType = ...,
) -> _ArrayT: ...
@overload
def mean(
    a: _ArrayLikeComplex_co | _ArrayLikeObject_co,
    axis: None,
    dtype: _DTypeLike[_SCT],
    out: None = ...,
    keepdims: Literal[False] | _NoValueType = ...,
    *,
    where: _ArrayLikeBool_co | _NoValueType = ...,
) -> _SCT: ...
@overload
def mean(
    a: _ArrayLikeComplex_co | _ArrayLikeObject_co,
    axis: None = ...,
    *,
    dtype: _DTypeLike[_SCT],
    out: None = ...,
    keepdims: Literal[False] | _NoValueType = ...,
    where: _ArrayLikeBool_co | _NoValueType = ...,
) -> _SCT: ...
@overload
def mean(
    a: _ArrayLikeComplex_co | _ArrayLikeObject_co,
    axis: _ShapeLike | None,
    dtype: _DTypeLike[_SCT],
    out: None,
    keepdims: Literal[True, 1],
    *,
    where: _ArrayLikeBool_co | _NoValueType = ...,
) -> NDArray[_SCT]: ...
@overload
def mean(
    a: _ArrayLikeComplex_co | _ArrayLikeObject_co,
    axis: _ShapeLike | None,
    dtype: _DTypeLike[_SCT],
    out: None = ...,
    *,
    keepdims: bool | _NoValueType = ...,
    where: _ArrayLikeBool_co | _NoValueType = ...,
) -> _SCT | NDArray[_SCT]: ...
@overload
def mean(
    a: _ArrayLikeComplex_co | _ArrayLikeObject_co,
    axis: _ShapeLike | None = ...,
    *,
    dtype: _DTypeLike[_SCT],
    out: None = ...,
    keepdims: bool | _NoValueType = ...,
    where: _ArrayLikeBool_co | _NoValueType = ...,
) -> _SCT | NDArray[_SCT]: ...
@overload
def mean(
    a: _ArrayLikeComplex_co | _ArrayLikeObject_co,
    axis: _ShapeLike | None = ...,
    dtype: DTypeLike | None = ...,
    out: None = ...,
    keepdims: bool | _NoValueType = ...,
    *,
    where: _ArrayLikeBool_co | _NoValueType = ...,
) -> Incomplete: ...

@overload
def std(
    a: _ArrayLikeComplex_co,
    axis: None = ...,
    dtype: None = ...,
    out: None = ...,
    ddof: float = ...,
    keepdims: Literal[False] = ...,
    *,
    where: _ArrayLikeBool_co | _NoValueType = ...,
    mean: _ArrayLikeComplex_co | _NoValueType = ...,
    correction: float | _NoValueType = ...,
) -> floating[Any]: ...
@overload
def std(
    a: _ArrayLikeComplex_co | _ArrayLikeObject_co,
    axis: _ShapeLike | None = ...,
    dtype: None = ...,
    out: None = ...,
    ddof: float = ...,
    keepdims: bool = ...,
    *,
    where: _ArrayLikeBool_co | _NoValueType = ...,
    mean: _ArrayLikeComplex_co | _ArrayLikeObject_co | _NoValueType = ...,
    correction: float | _NoValueType = ...,
) -> Any: ...
@overload
def std(
    a: _ArrayLikeComplex_co | _ArrayLikeObject_co,
    axis: None,
    dtype: _DTypeLike[_SCT],
    out: None = ...,
    ddof: float = ...,
    keepdims: Literal[False] = ...,
    *,
    where: _ArrayLikeBool_co | _NoValueType = ...,
    mean: _ArrayLikeComplex_co | _ArrayLikeObject_co | _NoValueType = ...,
    correction: float | _NoValueType = ...,
) -> _SCT: ...
@overload
def std(
    a: _ArrayLikeComplex_co | _ArrayLikeObject_co,
    axis: None = ...,
    *,
    dtype: _DTypeLike[_SCT],
    out: None = ...,
    ddof: float = ...,
    keepdims: Literal[False] = ...,
    where: _ArrayLikeBool_co | _NoValueType = ...,
    mean: _ArrayLikeComplex_co | _ArrayLikeObject_co | _NoValueType = ...,
    correction: float | _NoValueType = ...,
) -> _SCT: ...
@overload
def std(
    a: _ArrayLikeComplex_co | _ArrayLikeObject_co,
    axis: _ShapeLike | None = ...,
    dtype: DTypeLike = ...,
    out: None = ...,
    ddof: float = ...,
    keepdims: bool = ...,
    *,
    where: _ArrayLikeBool_co | _NoValueType = ...,
    mean: _ArrayLikeComplex_co | _ArrayLikeObject_co | _NoValueType = ...,
    correction: float | _NoValueType = ...,
) -> Any: ...
@overload
def std(
    a: _ArrayLikeComplex_co | _ArrayLikeObject_co,
    axis: _ShapeLike | None,
    dtype: DTypeLike,
    out: _ArrayT,
    ddof: float = ...,
    keepdims: bool = ...,
    *,
    where: _ArrayLikeBool_co | _NoValueType = ...,
    mean: _ArrayLikeComplex_co | _ArrayLikeObject_co | _NoValueType = ...,
    correction: float | _NoValueType = ...,
) -> _ArrayT: ...
@overload
def std(
    a: _ArrayLikeComplex_co | _ArrayLikeObject_co,
    axis: _ShapeLike | None = ...,
    dtype: DTypeLike = ...,
    *,
    out: _ArrayT,
    ddof: float = ...,
    keepdims: bool = ...,
    where: _ArrayLikeBool_co | _NoValueType = ...,
    mean: _ArrayLikeComplex_co | _ArrayLikeObject_co | _NoValueType = ...,
    correction: float | _NoValueType = ...,
) -> _ArrayT: ...

@overload
def var(
    a: _ArrayLikeComplex_co,
    axis: None = ...,
    dtype: None = ...,
    out: None = ...,
    ddof: float = ...,
    keepdims: Literal[False] = ...,
    *,
    where: _ArrayLikeBool_co | _NoValueType = ...,
    mean: _ArrayLikeComplex_co | _NoValueType = ...,
    correction: float | _NoValueType = ...,
) -> floating[Any]: ...
@overload
def var(
    a: _ArrayLikeComplex_co | _ArrayLikeObject_co,
    axis: _ShapeLike | None = ...,
    dtype: None = ...,
    out: None = ...,
    ddof: float = ...,
    keepdims: bool = ...,
    *,
    where: _ArrayLikeBool_co | _NoValueType = ...,
    mean: _ArrayLikeComplex_co | _ArrayLikeObject_co | _NoValueType = ...,
    correction: float | _NoValueType = ...,
) -> Any: ...
@overload
def var(
    a: _ArrayLikeComplex_co | _ArrayLikeObject_co,
    axis: None,
    dtype: _DTypeLike[_SCT],
    out: None = ...,
    ddof: float = ...,
    keepdims: Literal[False] = ...,
    *,
    where: _ArrayLikeBool_co | _NoValueType = ...,
    mean: _ArrayLikeComplex_co | _ArrayLikeObject_co | _NoValueType = ...,
    correction: float | _NoValueType = ...,
) -> _SCT: ...
@overload
def var(
    a: _ArrayLikeComplex_co | _ArrayLikeObject_co,
    axis: None = ...,
    *,
    dtype: _DTypeLike[_SCT],
    out: None = ...,
    ddof: float = ...,
    keepdims: Literal[False] = ...,
    where: _ArrayLikeBool_co | _NoValueType = ...,
    mean: _ArrayLikeComplex_co | _ArrayLikeObject_co | _NoValueType = ...,
    correction: float | _NoValueType = ...,
) -> _SCT: ...
@overload
def var(
    a: _ArrayLikeComplex_co | _ArrayLikeObject_co,
    axis: _ShapeLike | None = ...,
    dtype: DTypeLike = ...,
    out: None = ...,
    ddof: float = ...,
    keepdims: bool = ...,
    *,
    where: _ArrayLikeBool_co | _NoValueType = ...,
    mean: _ArrayLikeComplex_co | _ArrayLikeObject_co | _NoValueType = ...,
    correction: float | _NoValueType = ...,
) -> Any: ...
@overload
def var(
    a: _ArrayLikeComplex_co | _ArrayLikeObject_co,
    axis: _ShapeLike | None,
    dtype: DTypeLike,
    out: _ArrayT,
    ddof: float = ...,
    keepdims: bool = ...,
    *,
    where: _ArrayLikeBool_co | _NoValueType = ...,
    mean: _ArrayLikeComplex_co | _ArrayLikeObject_co | _NoValueType = ...,
    correction: float | _NoValueType = ...,
) -> _ArrayT: ...
@overload
def var(
    a: _ArrayLikeComplex_co | _ArrayLikeObject_co,
    axis: _ShapeLike | None = ...,
    dtype: DTypeLike = ...,
    *,
    out: _ArrayT,
    ddof: float = ...,
    keepdims: bool = ...,
    where: _ArrayLikeBool_co | _NoValueType = ...,
    mean: _ArrayLikeComplex_co | _ArrayLikeObject_co | _NoValueType = ...,
    correction: float | _NoValueType = ...,
) -> _ArrayT: ...

max = amax
min = amin
round = around
```
