## Supplementary software v0.2.1 for "Virtual control arms for paediatric myopia trials: external validation of axial-elongation models": function_base.py

```
import functools
import warnings
import operator
import types

import numpy as np
from . import numeric as _nx
from .numeric import result_type, nan, asanyarray, ndim
from numpy._core.multiarray import add_docstring
from numpy._core._multiarray_umath import _array_converter
from numpy._core import overrides

__all__ = ['logspace', 'linspace', 'geomspace']


array_function_dispatch = functools.partial(
    overrides.array_function_dispatch, module='numpy')


def _linspace_dispatcher(start, stop, num=None, endpoint=None, retstep=None,
                         dtype=None, axis=None, *, device=None):
    return (start, stop)


@array_function_dispatch(_linspace_dispatcher)
def linspace(start, stop, num=50, endpoint=True, retstep=False, dtype=None,
             axis=0, *, device=None):
    """
    Return evenly spaced numbers over a specified interval.

    Returns `num` evenly spaced samples, calculated over the
    interval [`start`, `stop`].

    The endpoint of the interval can optionally be excluded.

    .. versionchanged:: 1.20.0
        Values are rounded towards ``-inf`` instead of ``0`` when an
        integer ``dtype`` is specified. The old behavior can
        still be obtained with ``np.linspace(start, stop, num).astype(int)``

    Parameters
    ----------
    start : array_like
        The starting value of the sequence.
    stop : array_like
        The end value of the sequence, unless `endpoint` is set to False.
        In that case, the sequence consists of all but the last of ``num + 1``
        evenly spaced samples, so that `stop` is excluded.  Note that the step
        size changes when `endpoint` is False.
    num : int, optional
        Number of samples to generate. Default is 50. Must be non-negative.
    endpoint : bool, optional
        If True, `stop` is the last sample. Otherwise, it is not included.
        Default is True.
    retstep : bool, optional
        If True, return (`samples`, `step`), where `step` is the spacing
        between samples.
    dtype : dtype, optional
        The type of the output array.  If `dtype` is not given, the data type
        is inferred from `start` and `stop`. The inferred dtype will never be
        an integer; `float` is chosen even if the arguments would produce an
        array of integers.
    axis : int, optional
        The axis in the result to store the samples.  Relevant only if start
        or stop are array-like.  By default (0), the samples will be along a
        new axis inserted at the beginning. Use -1 to get an axis at the end.
    device : str, optional
        The device on which to place the created array. Default: None.
        For Array-API interoperability only, so must be ``"cpu"`` if passed.

        .. versionadded:: 2.0.0

    Returns
    -------
    samples : ndarray
        There are `num` equally spaced samples in the closed interval
        ``[start, stop]`` or the half-open interval ``[start, stop)``
        (depending on whether `endpoint` is True or False).
    step : float, optional
        Only returned if `retstep` is True

        Size of spacing between samples.


    See Also
    --------
    arange : Similar to `linspace`, but uses a step size (instead of the
             number of samples).
    geomspace : Similar to `linspace`, but with numbers spaced evenly on a log
                scale (a geometric progression).
    logspace : Similar to `geomspace`, but with the end points specified as
               logarithms.
    :ref:`how-to-partition`

    Examples
    --------
    >>> import numpy as np
    >>> np.linspace(2.0, 3.0, num=5)
    array([2.  , 2.25, 2.5 , 2.75, 3.  ])
    >>> np.linspace(2.0, 3.0, num=5, endpoint=False)
    array([2. ,  2.2,  2.4,  2.6,  2.8])
    >>> np.linspace(2.0, 3.0, num=5, retstep=True)
    (array([2.  ,  2.25,  2.5 ,  2.75,  3.  ]), 0.25)

    Graphical illustration:

    >>> import matplotlib.pyplot as plt
    >>> N = 8
    >>> y = np.zeros(N)
    >>> x1 = np.linspace(0, 10, N, endpoint=True)
    >>> x2 = np.linspace(0, 10, N, endpoint=False)
    >>> plt.plot(x1, y, 'o')
    [<matplotlib.lines.Line2D object at 0x...>]
    >>> plt.plot(x2, y + 0.5, 'o')
    [<matplotlib.lines.Line2D object at 0x...>]
    >>> plt.ylim([-0.5, 1])
    (-0.5, 1)
    >>> plt.show()

    """
    num = operator.index(num)
    if num < 0:
        raise ValueError(
            "Number of samples, %s, must be non-negative." % num
        )
    div = (num - 1) if endpoint else num

    conv = _array_converter(start, stop)
    start, stop = conv.as_arrays()
    dt = conv.result_type(ensure_inexact=True)

    if dtype is None:
        dtype = dt
        integer_dtype = False
    else:
        integer_dtype = _nx.issubdtype(dtype, _nx.integer)

    # Use `dtype=type(dt)` to enforce a floating point evaluation:
    delta = np.subtract(stop, start, dtype=type(dt))
    y = _nx.arange(
        0, num, dtype=dt, device=device
    ).reshape((-1,) + (1,) * ndim(delta))

    # In-place multiplication y *= delta/div is faster, but prevents
    # the multiplicant from overriding what class is produced, and thus
    # prevents, e.g. use of Quantities, see gh-7142. Hence, we multiply
    # in place only for standard scalar types.
    if div > 0:
        _mult_inplace = _nx.isscalar(delta)
        step = delta / div
        any_step_zero = (
            step == 0 if _mult_inplace else _nx.asanyarray(step == 0).any())
        if any_step_zero:
            # Special handling for denormal numbers, gh-5437
            y /= div
            if _mult_inplace:
                y *= delta
            else:
                y = y * delta
        else:
            if _mult_inplace:
                y *= step
            else:
                y = y * step
    else:
        # sequences with 0 items or 1 item with endpoint=True (i.e. div <= 0)
        # have an undefined step
        step = nan
        # Multiply with delta to allow possible override of output class.
        y = y * delta

    y += start

    if endpoint and num > 1:
        y[-1, ...] = stop

    if axis != 0:
        y = _nx.moveaxis(y, 0, axis)

    if integer_dtype:
        _nx.floor(y, out=y)

    y = conv.wrap(y.astype(dtype, copy=False))
    if retstep:
        return y, step
    else:
        return y


def _logspace_dispatcher(start, stop, num=None, endpoint=None, base=None,
                         dtype=None, axis=None):
    return (start, stop, base)


@array_function_dispatch(_logspace_dispatcher)
def logspace(start, stop, num=50, endpoint=True, base=10.0, dtype=None,
             axis=0):
    """
    Return numbers spaced evenly on a log scale.

    In linear space, the sequence starts at ``base ** start``
    (`base` to the power of `start`) and ends with ``base ** stop``
    (see `endpoint` below).

    .. versionchanged:: 1.25.0
        Non-scalar 'base` is now supported

    Parameters
    ----------
    start : array_like
        ``base ** start`` is the starting value of the sequence.
    stop : array_like
        ``base ** stop`` is the final value of the sequence, unless `endpoint`
        is False.  In that case, ``num + 1`` values are spaced over the
        interval in log-space, of which all but the last (a sequence of
        length `num`) are returned.
    num : integer, optional
        Number of samples to generate.  Default is 50.
    endpoint : boolean, optional
        If true, `stop` is the last sample. Otherwise, it is not included.
        Default is True.
    base : array_like, optional
        The base of the log space. The step size between the elements in
        ``ln(samples) / ln(base)`` (or ``log_base(samples)``) is uniform.
        Default is 10.0.
    dtype : dtype
        The type of the output array.  If `dtype` is not given, the data type
        is inferred from `start` and `stop`. The inferred type will never be
        an integer; `float` is chosen even if the arguments would produce an
        array of integers.
    axis : int, optional
        The axis in the result to store the samples.  Relevant only if start,
        stop, or base are array-like.  By default (0), the samples will be
        along a new axis inserted at the beginning. Use -1 to get an axis at
        the end.

    Returns
    -------
    samples : ndarray
        `num` samples, equally spaced on a log scale.

    See Also
    --------
    arange : Similar to linspace, with the step size specified instead of the
             number of samples. Note that, when used with a float endpoint, the
             endpoint may or may not be included.
    linspace : Similar to logspace, but with the samples uniformly distributed
               in linear space, instead of log space.
    geomspace : Similar to logspace, but with endpoints specified directly.
    :ref:`how-to-partition`

    Notes
    -----
    If base is a scalar, logspace is equivalent to the code

    >>> y = np.linspace(start, stop, num=num, endpoint=endpoint)
    ... # doctest: +SKIP
    >>> power(base, y).astype(dtype)
    ... # doctest: +SKIP

    Examples
    --------
    >>> import numpy as np
    >>> np.logspace(2.0, 3.0, num=4)
    array([ 100.        ,  215.443469  ,  464.15888336, 1000.        ])
    >>> np.logspace(2.0, 3.0, num=4, endpoint=False)
    array([100.        ,  177.827941  ,  316.22776602,  562.34132519])
    >>> np.logspace(2.0, 3.0, num=4, base=2.0)
    array([4.        ,  5.0396842 ,  6.34960421,  8.        ])
    >>> np.logspace(2.0, 3.0, num=4, base=[2.0, 3.0], axis=-1)
    array([[ 4.        ,  5.0396842 ,  6.34960421,  8.        ],
           [ 9.        , 12.98024613, 18.72075441, 27.        ]])

    Graphical illustration:

    >>> import matplotlib.pyplot as plt
    >>> N = 10
    >>> x1 = np.logspace(0.1, 1, N, endpoint=True)
    >>> x2 = np.logspace(0.1, 1, N, endpoint=False)
    >>> y = np.zeros(N)
    >>> plt.plot(x1, y, 'o')
    [<matplotlib.lines.Line2D object at 0x...>]
    >>> plt.plot(x2, y + 0.5, 'o')
    [<matplotlib.lines.Line2D object at 0x...>]
    >>> plt.ylim([-0.5, 1])
    (-0.5, 1)
    >>> plt.show()

    """
    if not isinstance(base, (float, int)) and np.ndim(base):
        # If base is non-scalar, broadcast it with the others, since it
        # may influence how axis is interpreted.
        ndmax = np.broadcast(start, stop, base).ndim
        start, stop, base = (
            np.array(a, copy=None, subok=True, ndmin=ndmax)
            for a in (start, stop, base)
        )
        base = np.expand_dims(base, axis=axis)
    y = linspace(start, stop, num=num, endpoint=endpoint, axis=axis)
    if dtype is None:
        return _nx.power(base, y)
    return _nx.power(base, y).astype(dtype, copy=False)


def _geomspace_dispatcher(start, stop, num=None, endpoint=None, dtype=None,
                          axis=None):
    return (start, stop)


@array_function_dispatch(_geomspace_dispatcher)
def geomspace(start, stop, num=50, endpoint=True, dtype=None, axis=0):
    """
    Return numbers spaced evenly on a log scale (a geometric progression).

    This is similar to `logspace`, but with endpoints specified directly.
    Each output sample is a constant multiple of the previous.

    Parameters
    ----------
    start : array_like
        The starting value of the sequence.
    stop : array_like
        The final value of the sequence, unless `endpoint` is False.
        In that case, ``num + 1`` values are spaced over the
        interval in log-space, of which all but the last (a sequence of
        length `num`) are returned.
    num : integer, optional
        Number of samples to generate.  Default is 50.
    endpoint : boolean, optional
        If true, `stop` is the last sample. Otherwise, it is not included.
        Default is True.
    dtype : dtype
        The type of the output array.  If `dtype` is not given, the data type
        is inferred from `start` and `stop`. The inferred dtype will never be
        an integer; `float` is chosen even if the arguments would produce an
        array of integers.
    axis : int, optional
        The axis in the result to store the samples.  Relevant only if start
        or stop are array-like.  By default (0), the samples will be along a
        new axis inserted at the beginning. Use -1 to get an axis at the end.

    Returns
    -------
    samples : ndarray
        `num` samples, equally spaced on a log scale.

    See Also
    --------
    logspace : Similar to geomspace, but with endpoints specified using log
               and base.
    linspace : Similar to geomspace, but with arithmetic instead of geometric
               progression.
    arange : Similar to linspace, with the step size specified instead of the
             number of samples.
    :ref:`how-to-partition`

    Notes
    -----
    If the inputs or dtype are complex, the output will follow a logarithmic
    spiral in the complex plane.  (There are an infinite number of spirals
    passing through two points; the output will follow the shortest such path.)

    Examples
    --------
    >>> import numpy as np
    >>> np.geomspace(1, 1000, num=4)
    array([    1.,    10.,   100.,  1000.])
    >>> np.geomspace(1, 1000, num=3, endpoint=False)
    array([   1.,   10.,  100.])
    >>> np.geomspace(1, 1000, num=4, endpoint=False)
    array([   1.        ,    5.62341325,   31.6227766 ,  177.827941  ])
    >>> np.geomspace(1, 256, num=9)
    array([   1.,    2.,    4.,    8.,   16.,   32.,   64.,  128.,  256.])

    Note that the above may not produce exact integers:

    >>> np.geomspace(1, 256, num=9, dtype=int)
    array([  1,   2,   4,   7,  16,  32,  63, 127, 256])
    >>> np.around(np.geomspace(1, 256, num=9)).astype(int)
    array([  1,   2,   4,   8,  16,  32,  64, 128, 256])

    Negative, decreasing, and complex inputs are allowed:

    >>> np.geomspace(1000, 1, num=4)
    array([1000.,  100.,   10.,    1.])
    >>> np.geomspace(-1000, -1, num=4)
    array([-1000.,  -100.,   -10.,    -1.])
    >>> np.geomspace(1j, 1000j, num=4)  # Straight line
    array([0.   +1.j, 0.  +10.j, 0. +100.j, 0.+1000.j])
    >>> np.geomspace(-1+0j, 1+0j, num=5)  # Circle
    array([-1.00000000e+00+1.22464680e-16j, -7.07106781e-01+7.07106781e-01j,
            6.12323400e-17+1.00000000e+00j,  7.07106781e-01+7.07106781e-01j,
            1.00000000e+00+0.00000000e+00j])

    Graphical illustration of `endpoint` parameter:

    >>> import matplotlib.pyplot as plt
    >>> N = 10
    >>> y = np.zeros(N)
    >>> plt.semilogx(np.geomspace(1, 1000, N, endpoint=True), y + 1, 'o')
    [<matplotlib.lines.Line2D object at 0x...>]
    >>> plt.semilogx(np.geomspace(1, 1000, N, endpoint=False), y + 2, 'o')
    [<matplotlib.lines.Line2D object at 0x...>]
    >>> plt.axis([0.5, 2000, 0, 3])
    [0.5, 2000, 0, 3]
    >>> plt.grid(True, color='0.7', linestyle='-', which='both', axis='both')
    >>> plt.show()

    """
    start = asanyarray(start)
    stop = asanyarray(stop)
    if _nx.any(start == 0) or _nx.any(stop == 0):
        raise ValueError('Geometric sequence cannot include zero')

    dt = result_type(start, stop, float(num), _nx.zeros((), dtype))
    if dtype is None:
        dtype = dt
    else:
        # complex to dtype('complex128'), for instance
        dtype = _nx.dtype(dtype)

    # Promote both arguments to the same dtype in case, for instance, one is
    # complex and another is negative and log would produce NaN otherwise.
    # Copy since we may change things in-place further down.
    start = start.astype(dt, copy=True)
    stop = stop.astype(dt, copy=True)

    # Allow negative real values and ensure a consistent result for complex
    # (including avoiding negligible real or imaginary parts in output) by
    # rotating start to positive real, calculating, then undoing rotation.
    out_sign = _nx.sign(start)
    start /= out_sign
    stop = stop / out_sign

    log_start = _nx.log10(start)
    log_stop = _nx.log10(stop)
    result = logspace(log_start, log_stop, num=num,
                      endpoint=endpoint, base=10.0, dtype=dt)

    # Make sure the endpoints match the start and stop arguments. This is
    # necessary because np.exp(np.log(x)) is not necessarily equal to x.
    if num > 0:
        result[0] = start
        if num > 1 and endpoint:
            result[-1] = stop

    result *= out_sign

    if axis != 0:
        result = _nx.moveaxis(result, 0, axis)

    return result.astype(dtype, copy=False)


def _needs_add_docstring(obj):
    """
    Returns true if the only way to set the docstring of `obj` from python is
    via add_docstring.

    This function errs on the side of being overly conservative.
    """
    Py_TPFLAGS_HEAPTYPE = 1 << 9

    if isinstance(obj, (types.FunctionType, types.MethodType, property)):
        return False

    if isinstance(obj, type) and obj.__flags__ & Py_TPFLAGS_HEAPTYPE:
        return False

    return True


def _add_docstring(obj, doc, warn_on_python):
    if warn_on_python and not _needs_add_docstring(obj):
        warnings.warn(
            "add_newdoc was used on a pure-python object {}. "
            "Prefer to attach it directly to the source."
            .format(obj),
            UserWarning,
            stacklevel=3)
    try:
        add_docstring(obj, doc)
    except Exception:
        pass


def add_newdoc(place, obj, doc, warn_on_python=True):
    """
    Add documentation to an existing object, typically one defined in C

    The purpose is to allow easier editing of the docstrings without requiring
    a re-compile. This exists primarily for internal use within numpy itself.

    Parameters
    ----------
    place : str
        The absolute name of the module to import from
    obj : str or None
        The name of the object to add documentation to, typically a class or
        function name.
    doc : {str, Tuple[str, str], List[Tuple[str, str]]}
        If a string, the documentation to apply to `obj`

        If a tuple, then the first element is interpreted as an attribute
        of `obj` and the second as the docstring to apply -
        ``(method, docstring)``

        If a list, then each element of the list should be a tuple of length
        two - ``[(method1, docstring1), (method2, docstring2), ...]``
    warn_on_python : bool
        If True, the default, emit `UserWarning` if this is used to attach
        documentation to a pure-python object.

    Notes
    -----
    This routine never raises an error if the docstring can't be written, but
    will raise an error if the object being documented does not exist.

    This routine cannot modify read-only docstrings, as appear
    in new-style classes or built-in functions. Because this
    routine never raises an error the caller must check manually
    that the docstrings were changed.

    Since this function grabs the ``char *`` from a c-level str object and puts
    it into the ``tp_doc`` slot of the type of `obj`, it violates a number of
    C-API best-practices, by:

    - modifying a `PyTypeObject` after calling `PyType_Ready`
    - calling `Py_INCREF` on the str and losing the reference, so the str
      will never be released

    If possible it should be avoided.
    """
    new = getattr(__import__(place, globals(), {}, [obj]), obj)
    if isinstance(doc, str):
        if "${ARRAY_FUNCTION_LIKE}" in doc:
            doc = overrides.get_array_function_like_doc(new, doc)
        _add_docstring(new, doc.strip(), warn_on_python)
    elif isinstance(doc, tuple):
        attr, docstring = doc
        _add_docstring(getattr(new, attr), docstring.strip(), warn_on_python)
    elif isinstance(doc, list):
        for attr, docstring in doc:
            _add_docstring(
                getattr(new, attr), docstring.strip(), warn_on_python
            )
```
