## Supplementary software v0.2.1 for "Virtual control arms for paediatric myopia trials: external validation of axial-elongation models": function_base.pyi

```
from typing import (
    Literal as L,
    overload,
    Any,
    SupportsIndex,
    TypeVar,
)

from numpy import floating, complexfloating, generic
from numpy._typing import (
    NDArray,
    DTypeLike,
    _DTypeLike,
    _ArrayLikeFloat_co,
    _ArrayLikeComplex_co,
)

__all__ = ["logspace", "linspace", "geomspace"]

_SCT = TypeVar("_SCT", bound=generic)

@overload
def linspace(
    start: _ArrayLikeFloat_co,
    stop: _ArrayLikeFloat_co,
    num: SupportsIndex = ...,
    endpoint: bool = ...,
    retstep: L[False] = ...,
    dtype: None = ...,
    axis: SupportsIndex = ...,
    *,
    device: L["cpu"] | None = ...,
) -> NDArray[floating]: ...
@overload
def linspace(
    start: _ArrayLikeComplex_co,
    stop: _ArrayLikeComplex_co,
    num: SupportsIndex = ...,
    endpoint: bool = ...,
    retstep: L[False] = ...,
    dtype: None = ...,
    axis: SupportsIndex = ...,
    *,
    device: L["cpu"] | None = ...,
) -> NDArray[complexfloating]: ...
@overload
def linspace(
    start: _ArrayLikeComplex_co,
    stop: _ArrayLikeComplex_co,
    num: SupportsIndex,
    endpoint: bool,
    retstep: L[False],
    dtype: _DTypeLike[_SCT],
    axis: SupportsIndex = ...,
    *,
    device: L["cpu"] | None = ...,
) -> NDArray[_SCT]: ...
@overload
def linspace(
    start: _ArrayLikeComplex_co,
    stop: _ArrayLikeComplex_co,
    num: SupportsIndex = ...,
    endpoint: bool = ...,
    retstep: L[False] = ...,
    *,
    dtype: _DTypeLike[_SCT],
    axis: SupportsIndex = ...,
    device: L["cpu"] | None = ...,
) -> NDArray[_SCT]: ...
@overload
def linspace(
    start: _ArrayLikeComplex_co,
    stop: _ArrayLikeComplex_co,
    num: SupportsIndex = ...,
    endpoint: bool = ...,
    retstep: L[False] = ...,
    dtype: DTypeLike = ...,
    axis: SupportsIndex = ...,
    *,
    device: L["cpu"] | None = ...,
) -> NDArray[Any]: ...
@overload
def linspace(
    start: _ArrayLikeFloat_co,
    stop: _ArrayLikeFloat_co,
    num: SupportsIndex = ...,
    endpoint: bool = ...,
    *,
    retstep: L[True],
    dtype: None = ...,
    axis: SupportsIndex = ...,
    device: L["cpu"] | None = ...,
) -> tuple[NDArray[floating], floating]: ...
@overload
def linspace(
    start: _ArrayLikeComplex_co,
    stop: _ArrayLikeComplex_co,
    num: SupportsIndex = ...,
    endpoint: bool = ...,
    *,
    retstep: L[True],
    dtype: None = ...,
    axis: SupportsIndex = ...,
    device: L["cpu"] | None = ...,
) -> tuple[NDArray[complexfloating], complexfloating]: ...
@overload
def linspace(
    start: _ArrayLikeComplex_co,
    stop: _ArrayLikeComplex_co,
    num: SupportsIndex = ...,
    endpoint: bool = ...,
    *,
    retstep: L[True],
    dtype: _DTypeLike[_SCT],
    axis: SupportsIndex = ...,
    device: L["cpu"] | None = ...,
) -> tuple[NDArray[_SCT], _SCT]: ...
@overload
def linspace(
    start: _ArrayLikeComplex_co,
    stop: _ArrayLikeComplex_co,
    num: SupportsIndex = ...,
    endpoint: bool = ...,
    *,
    retstep: L[True],
    dtype: DTypeLike = ...,
    axis: SupportsIndex = ...,
    device: L["cpu"] | None = ...,
) -> tuple[NDArray[Any], Any]: ...

@overload
def logspace(
    start: _ArrayLikeFloat_co,
    stop: _ArrayLikeFloat_co,
    num: SupportsIndex = ...,
    endpoint: bool = ...,
    base: _ArrayLikeFloat_co = ...,
    dtype: None = ...,
    axis: SupportsIndex = ...,
) -> NDArray[floating]: ...
@overload
def logspace(
    start: _ArrayLikeComplex_co,
    stop: _ArrayLikeComplex_co,
    num: SupportsIndex = ...,
    endpoint: bool = ...,
    base: _ArrayLikeComplex_co = ...,
    dtype: None = ...,
    axis: SupportsIndex = ...,
) -> NDArray[complexfloating]: ...
@overload
def logspace(
    start: _ArrayLikeComplex_co,
    stop: _ArrayLikeComplex_co,
    num: SupportsIndex,
    endpoint: bool,
    base: _ArrayLikeComplex_co,
    dtype: _DTypeLike[_SCT],
    axis: SupportsIndex = ...,
) -> NDArray[_SCT]: ...
@overload
def logspace(
    start: _ArrayLikeComplex_co,
    stop: _ArrayLikeComplex_co,
    num: SupportsIndex = ...,
    endpoint: bool = ...,
    base: _ArrayLikeComplex_co = ...,
    *,
    dtype: _DTypeLike[_SCT],
    axis: SupportsIndex = ...,
) -> NDArray[_SCT]: ...
@overload
def logspace(
    start: _ArrayLikeComplex_co,
    stop: _ArrayLikeComplex_co,
    num: SupportsIndex = ...,
    endpoint: bool = ...,
    base: _ArrayLikeComplex_co = ...,
    dtype: DTypeLike = ...,
    axis: SupportsIndex = ...,
) -> NDArray[Any]: ...

@overload
def geomspace(
    start: _ArrayLikeFloat_co,
    stop: _ArrayLikeFloat_co,
    num: SupportsIndex = ...,
    endpoint: bool = ...,
    dtype: None = ...,
    axis: SupportsIndex = ...,
) -> NDArray[floating]: ...
@overload
def geomspace(
    start: _ArrayLikeComplex_co,
    stop: _ArrayLikeComplex_co,
    num: SupportsIndex = ...,
    endpoint: bool = ...,
    dtype: None = ...,
    axis: SupportsIndex = ...,
) -> NDArray[complexfloating]: ...
@overload
def geomspace(
    start: _ArrayLikeComplex_co,
    stop: _ArrayLikeComplex_co,
    num: SupportsIndex,
    endpoint: bool,
    dtype: _DTypeLike[_SCT],
    axis: SupportsIndex = ...,
) -> NDArray[_SCT]: ...
@overload
def geomspace(
    start: _ArrayLikeComplex_co,
    stop: _ArrayLikeComplex_co,
    num: SupportsIndex = ...,
    endpoint: bool = ...,
    *,
    dtype: _DTypeLike[_SCT],
    axis: SupportsIndex = ...,
) -> NDArray[_SCT]: ...
@overload
def geomspace(
    start: _ArrayLikeComplex_co,
    stop: _ArrayLikeComplex_co,
    num: SupportsIndex = ...,
    endpoint: bool = ...,
    dtype: DTypeLike = ...,
    axis: SupportsIndex = ...,
) -> NDArray[Any]: ...

def add_newdoc(
    place: str,
    obj: str,
    doc: str | tuple[str, str] | list[tuple[str, str]],
    warn_on_python: bool = ...,
) -> None: ...
```
