## Supplementary software v0.2.1 for "Virtual control arms for paediatric myopia trials: external validation of axial-elongation models": getlimits.py

```
"""Machine limits for Float32 and Float64 and (long double) if available...

"""
__all__ = ['finfo', 'iinfo']

import types
import warnings

from .._utils import set_module
from ._machar import MachAr
from . import numeric
from . import numerictypes as ntypes
from .numeric import array, inf, nan
from .umath import log10, exp2, nextafter, isnan


def _fr0(a):
    """fix rank-0 --> rank-1"""
    if a.ndim == 0:
        a = a.copy()
        a.shape = (1,)
    return a


def _fr1(a):
    """fix rank > 0 --> rank-0"""
    if a.size == 1:
        a = a.copy()
        a.shape = ()
    return a


class MachArLike:
    """ Object to simulate MachAr instance """
    def __init__(self, ftype, *, eps, epsneg, huge, tiny,
                 ibeta, smallest_subnormal=None, **kwargs):
        self.params = _MACHAR_PARAMS[ftype]
        self.ftype = ftype
        self.title = self.params['title']
        # Parameter types same as for discovered MachAr object.
        if not smallest_subnormal:
            self._smallest_subnormal = nextafter(
                self.ftype(0), self.ftype(1), dtype=self.ftype)
        else:
            self._smallest_subnormal = smallest_subnormal
        self.epsilon = self.eps = self._float_to_float(eps)
        self.epsneg = self._float_to_float(epsneg)
        self.xmax = self.huge = self._float_to_float(huge)
        self.xmin = self._float_to_float(tiny)
        self.smallest_normal = self.tiny = self._float_to_float(tiny)
        self.ibeta = self.params['itype'](ibeta)
        self.__dict__.update(kwargs)
        self.precision = int(-log10(self.eps))
        self.resolution = self._float_to_float(
            self._float_conv(10) ** (-self.precision))
        self._str_eps = self._float_to_str(self.eps)
        self._str_epsneg = self._float_to_str(self.epsneg)
        self._str_xmin = self._float_to_str(self.xmin)
        self._str_xmax = self._float_to_str(self.xmax)
        self._str_resolution = self._float_to_str(self.resolution)
        self._str_smallest_normal = self._float_to_str(self.xmin)

    @property
    def smallest_subnormal(self):
        """Return the value for the smallest subnormal.

        Returns
        -------
        smallest_subnormal : float
            value for the smallest subnormal.

        Warns
        -----
        UserWarning
            If the calculated value for the smallest subnormal is zero.
        """
        # Check that the calculated value is not zero, in case it raises a
        # warning.
        value = self._smallest_subnormal
        if self.ftype(0) == value:
            warnings.warn(
                'The value of the smallest subnormal for {} type '
                'is zero.'.format(self.ftype), UserWarning, stacklevel=2)

        return self._float_to_float(value)

    @property
    def _str_smallest_subnormal(self):
        """Return the string representation of the smallest subnormal."""
        return self._float_to_str(self.smallest_subnormal)

    def _float_to_float(self, value):
        """Converts float to float.

        Parameters
        ----------
        value : float
            value to be converted.
        """
        return _fr1(self._float_conv(value))

    def _float_conv(self, value):
        """Converts float to conv.

        Parameters
        ----------
        value : float
            value to be converted.
        """
        return array([value], self.ftype)

    def _float_to_str(self, value):
        """Converts float to str.

        Parameters
        ----------
        value : float
            value to be converted.
        """
        return self.params['fmt'] % array(_fr0(value)[0], self.ftype)


_convert_to_float = {
    ntypes.csingle: ntypes.single,
    ntypes.complex128: ntypes.float64,
    ntypes.clongdouble: ntypes.longdouble
    }

# Parameters for creating MachAr / MachAr-like objects
_title_fmt = 'numpy {} precision floating point number'
_MACHAR_PARAMS = {
    ntypes.double: dict(
        itype = ntypes.int64,
        fmt = '%24.16e',
        title = _title_fmt.format('double')),
    ntypes.single: dict(
        itype = ntypes.int32,
        fmt = '%15.7e',
        title = _title_fmt.format('single')),
    ntypes.longdouble: dict(
        itype = ntypes.longlong,
        fmt = '%s',
        title = _title_fmt.format('long double')),
    ntypes.half: dict(
        itype = ntypes.int16,
        fmt = '%12.5e',
        title = _title_fmt.format('half'))}

# Key to identify the floating point type.  Key is result of
#
#    ftype = np.longdouble        # or float64, float32, etc.
#    v = (ftype(-1.0) / ftype(10.0))
#    v.view(v.dtype.newbyteorder('<')).tobytes()
#
# Uses division to work around deficiencies in strtold on some platforms.
# See:
# https://perl5.git.perl.org/perl.git/blob/3118d7d684b56cbeb702af874f4326683c45f045:/Configure

_KNOWN_TYPES = {}
def _register_type(machar, bytepat):
    _KNOWN_TYPES[bytepat] = machar


_float_ma = {}


def _register_known_types():
    # Known parameters for float16
    # See docstring of MachAr class for description of parameters.
    f16 = ntypes.float16
    float16_ma = MachArLike(f16,
                            machep=-10,
                            negep=-11,
                            minexp=-14,
                            maxexp=16,
                            it=10,
                            iexp=5,
                            ibeta=2,
                            irnd=5,
                            ngrd=0,
                            eps=exp2(f16(-10)),
                            epsneg=exp2(f16(-11)),
                            huge=f16(65504),
                            tiny=f16(2 ** -14))
    _register_type(float16_ma, b'f\xae')
    _float_ma[16] = float16_ma

    # Known parameters for float32
    f32 = ntypes.float32
    float32_ma = MachArLike(f32,
                            machep=-23,
                            negep=-24,
                            minexp=-126,
                            maxexp=128,
                            it=23,
                            iexp=8,
                            ibeta=2,
                            irnd=5,
                            ngrd=0,
                            eps=exp2(f32(-23)),
                            epsneg=exp2(f32(-24)),
                            huge=f32((1 - 2 ** -24) * 2**128),
                            tiny=exp2(f32(-126)))
    _register_type(float32_ma, b'\xcd\xcc\xcc\xbd')
    _float_ma[32] = float32_ma

    # Known parameters for float64
    f64 = ntypes.float64
    epsneg_f64 = 2.0 ** -53.0
    tiny_f64 = 2.0 ** -1022.0
    float64_ma = MachArLike(f64,
                            machep=-52,
                            negep=-53,
                            minexp=-1022,
                            maxexp=1024,
                            it=52,
                            iexp=11,
                            ibeta=2,
                            irnd=5,
                            ngrd=0,
                            eps=2.0 ** -52.0,
                            epsneg=epsneg_f64,
                            huge=(1.0 - epsneg_f64) / tiny_f64 * f64(4),
                            tiny=tiny_f64)
    _register_type(float64_ma, b'\x9a\x99\x99\x99\x99\x99\xb9\xbf')
    _float_ma[64] = float64_ma

    # Known parameters for IEEE 754 128-bit binary float
    ld = ntypes.longdouble
    epsneg_f128 = exp2(ld(-113))
    tiny_f128 = exp2(ld(-16382))
    # Ignore runtime error when this is not f128
    with numeric.errstate(all='ignore'):
        huge_f128 = (ld(1) - epsneg_f128) / tiny_f128 * ld(4)
    float128_ma = MachArLike(ld,
                             machep=-112,
                             negep=-113,
                             minexp=-16382,
                             maxexp=16384,
                             it=112,
                             iexp=15,
                             ibeta=2,
                             irnd=5,
                             ngrd=0,
                             eps=exp2(ld(-112)),
                             epsneg=epsneg_f128,
                             huge=huge_f128,
                             tiny=tiny_f128)
    # IEEE 754 128-bit binary float
    _register_type(float128_ma,
        b'\x9a\x99\x99\x99\x99\x99\x99\x99\x99\x99\x99\x99\x99\x99\xfb\xbf')
    _float_ma[128] = float128_ma

    # Known parameters for float80 (Intel 80-bit extended precision)
    epsneg_f80 = exp2(ld(-64))
    tiny_f80 = exp2(ld(-16382))
    # Ignore runtime error when this is not f80
    with numeric.errstate(all='ignore'):
        huge_f80 = (ld(1) - epsneg_f80) / tiny_f80 * ld(4)
    float80_ma = MachArLike(ld,
                            machep=-63,
                            negep=-64,
                            minexp=-16382,
                            maxexp=16384,
                            it=63,
                            iexp=15,
                            ibeta=2,
                            irnd=5,
                            ngrd=0,
                            eps=exp2(ld(-63)),
                            epsneg=epsneg_f80,
                            huge=huge_f80,
                            tiny=tiny_f80)
    # float80, first 10 bytes containing actual storage
    _register_type(float80_ma, b'\xcd\xcc\xcc\xcc\xcc\xcc\xcc\xcc\xfb\xbf')
    _float_ma[80] = float80_ma

    # Guessed / known parameters for double double; see:
    # https://en.wikipedia.org/wiki/Quadruple-precision_floating-point_format#Double-double_arithmetic
    # These numbers have the same exponent range as float64, but extended
    # number of digits in the significand.
    huge_dd = nextafter(ld(inf), ld(0), dtype=ld)
    # As the smallest_normal in double double is so hard to calculate we set
    # it to NaN.
    smallest_normal_dd = nan
    # Leave the same value for the smallest subnormal as double
    smallest_subnormal_dd = ld(nextafter(0., 1.))
    float_dd_ma = MachArLike(ld,
                             machep=-105,
                             negep=-106,
                             minexp=-1022,
                             maxexp=1024,
                             it=105,
                             iexp=11,
                             ibeta=2,
                             irnd=5,
                             ngrd=0,
                             eps=exp2(ld(-105)),
                             epsneg=exp2(ld(-106)),
                             huge=huge_dd,
                             tiny=smallest_normal_dd,
                             smallest_subnormal=smallest_subnormal_dd)
    # double double; low, high order (e.g. PPC 64)
    _register_type(float_dd_ma,
        b'\x9a\x99\x99\x99\x99\x99Y<\x9a\x99\x99\x99\x99\x99\xb9\xbf')
    # double double; high, low order (e.g. PPC 64 le)
    _register_type(float_dd_ma,
        b'\x9a\x99\x99\x99\x99\x99\xb9\xbf\x9a\x99\x99\x99\x99\x99Y<')
    _float_ma['dd'] = float_dd_ma


def _get_machar(ftype):
    """ Get MachAr instance or MachAr-like instance

    Get parameters for floating point type, by first trying signatures of
    various known floating point types, then, if none match, attempting to
    identify parameters by analysis.

    Parameters
    ----------
    ftype : class
        Numpy floating point type class (e.g. ``np.float64``)

    Returns
    -------
    ma_like : instance of :class:`MachAr` or :class:`MachArLike`
        Object giving floating point parameters for `ftype`.

    Warns
    -----
    UserWarning
        If the binary signature of the float type is not in the dictionary of
        known float types.
    """
    params = _MACHAR_PARAMS.get(ftype)
    if params is None:
        raise ValueError(repr(ftype))
    # Detect known / suspected types
    # ftype(-1.0) / ftype(10.0) is better than ftype('-0.1') because stold
    # may be deficient
    key = (ftype(-1.0) / ftype(10.))
    key = key.view(key.dtype.newbyteorder("<")).tobytes()
    ma_like = None
    if ftype == ntypes.longdouble:
        # Could be 80 bit == 10 byte extended precision, where last bytes can
        # be random garbage.
        # Comparing first 10 bytes to pattern first to avoid branching on the
        # random garbage.
        ma_like = _KNOWN_TYPES.get(key[:10])
    if ma_like is None:
        # see if the full key is known.
        ma_like = _KNOWN_TYPES.get(key)
    if ma_like is None and len(key) == 16:
        # machine limits could be f80 masquerading as np.float128,
        # find all keys with length 16 and make new dict, but make the keys
        # only 10 bytes long, the last bytes can be random garbage
        _kt = {k[:10]: v for k, v in _KNOWN_TYPES.items() if len(k) == 16}
        ma_like = _kt.get(key[:10])
    if ma_like is not None:
        return ma_like
    # Fall back to parameter discovery
    warnings.warn(
        f'Signature {key} for {ftype} does not match any known type: '
        'falling back to type probe function.\n'
        'This warnings indicates broken support for the dtype!',
        UserWarning, stacklevel=2)
    return _discovered_machar(ftype)


def _discovered_machar(ftype):
    """ Create MachAr instance with found information on float types

    TODO: MachAr should be retired completely ideally.  We currently only
          ever use it system with broken longdouble (valgrind, WSL).
    """
    params = _MACHAR_PARAMS[ftype]
    return MachAr(lambda v: array([v], ftype),
                  lambda v: _fr0(v.astype(params['itype']))[0],
                  lambda v: array(_fr0(v)[0], ftype),
                  lambda v: params['fmt'] % array(_fr0(v)[0], ftype),
                  params['title'])


@set_module('numpy')
class finfo:
    """
    finfo(dtype)

    Machine limits for floating point types.

    Attributes
    ----------
    bits : int
        The number of bits occupied by the type.
    dtype : dtype
        Returns the dtype for which `finfo` returns information. For complex
        input, the returned dtype is the associated ``float*`` dtype for its
        real and complex components.
    eps : float
        The difference between 1.0 and the next smallest representable float
        larger than 1.0. For example, for 64-bit binary floats in the IEEE-754
        standard, ``eps = 2**-52``, approximately 2.22e-16.
    epsneg : float
        The difference between 1.0 and the next smallest representable float
        less than 1.0. For example, for 64-bit binary floats in the IEEE-754
        standard, ``epsneg = 2**-53``, approximately 1.11e-16.
    iexp : int
        The number of bits in the exponent portion of the floating point
        representation.
    machep : int
        The exponent that yields `eps`.
    max : floating point number of the appropriate type
        The largest representable number.
    maxexp : int
        The smallest positive power of the base (2) that causes overflow.
    min : floating point number of the appropriate type
        The smallest representable number, typically ``-max``.
    minexp : int
        The most negative power of the base (2) consistent with there
        being no leading 0's in the mantissa.
    negep : int
        The exponent that yields `epsneg`.
    nexp : int
        The number of bits in the exponent including its sign and bias.
    nmant : int
        The number of bits in the mantissa.
    precision : int
        The approximate number of decimal digits to which this kind of
        float is precise.
    resolution : floating point number of the appropriate type
        The approximate decimal resolution of this type, i.e.,
        ``10**-precision``.
    tiny : float
        An alias for `smallest_normal`, kept for backwards compatibility.
    smallest_normal : float
        The smallest positive floating point number with 1 as leading bit in
        the mantissa following IEEE-754 (see Notes).
    smallest_subnormal : float
        The smallest positive floating point number with 0 as leading bit in
        the mantissa following IEEE-754.

    Parameters
    ----------
    dtype : float, dtype, or instance
        Kind of floating point or complex floating point
        data-type about which to get information.

    See Also
    --------
    iinfo : The equivalent for integer data types.
    spacing : The distance between a value and the nearest adjacent number
    nextafter : The next floating point value after x1 towards x2

    Notes
    -----
    For developers of NumPy: do not instantiate this at the module level.
    The initial calculation of these parameters is expensive and negatively
    impacts import times.  These objects are cached, so calling ``finfo()``
    repeatedly inside your functions is not a problem.

    Note that ``smallest_normal`` is not actually the smallest positive
    representable value in a NumPy floating point type. As in the IEEE-754
    standard [1]_, NumPy floating point types make use of subnormal numbers to
    fill the gap between 0 and ``smallest_normal``. However, subnormal numbers
    may have significantly reduced precision [2]_.

    This function can also be used for complex data types as well. If used,
    the output will be the same as the corresponding real float type
    (e.g. numpy.finfo(numpy.csingle) is the same as numpy.finfo(numpy.single)).
    However, the output is true for the real and imaginary components.

    References
    ----------
    .. [1] IEEE Standard for Floating-Point Arithmetic, IEEE Std 754-2008,
           pp.1-70, 2008, https://doi.org/10.1109/IEEESTD.2008.4610935
    .. [2] Wikipedia, "Denormal Numbers",
           https://en.wikipedia.org/wiki/Denormal_number

    Examples
    --------
    >>> import numpy as np
    >>> np.finfo(np.float64).dtype
    dtype('float64')
    >>> np.finfo(np.complex64).dtype
    dtype('float32')

    """

    _finfo_cache = {}

    __class_getitem__ = classmethod(types.GenericAlias)

    def __new__(cls, dtype):
        try:
            obj = cls._finfo_cache.get(dtype)  # most common path
            if obj is not None:
                return obj
        except TypeError:
            pass

        if dtype is None:
            # Deprecated in NumPy 1.25, 2023-01-16
            warnings.warn(
                "finfo() dtype cannot be None. This behavior will "
                "raise an error in the future. (Deprecated in NumPy 1.25)",
                DeprecationWarning,
                stacklevel=2
            )

        try:
            dtype = numeric.dtype(dtype)
        except TypeError:
            # In case a float instance was given
            dtype = numeric.dtype(type(dtype))

        obj = cls._finfo_cache.get(dtype)
        if obj is not None:
            return obj
        dtypes = [dtype]
        newdtype = ntypes.obj2sctype(dtype)
        if newdtype is not dtype:
            dtypes.append(newdtype)
            dtype = newdtype
        if not issubclass(dtype, numeric.inexact):
            raise ValueError("data type %r not inexact" % (dtype))
        obj = cls._finfo_cache.get(dtype)
        if obj is not None:
            return obj
        if not issubclass(dtype, numeric.floating):
            newdtype = _convert_to_float[dtype]
            if newdtype is not dtype:
                # dtype changed, for example from complex128 to float64
                dtypes.append(newdtype)
                dtype = newdtype

                obj = cls._finfo_cache.get(dtype, None)
                if obj is not None:
                    # the original dtype was not in the cache, but the new
                    # dtype is in the cache. we add the original dtypes to
                    # the cache and return the result
                    for dt in dtypes:
                        cls._finfo_cache[dt] = obj
                    return obj
        obj = object.__new__(cls)._init(dtype)
        for dt in dtypes:
            cls._finfo_cache[dt] = obj
        return obj

    def _init(self, dtype):
        self.dtype = numeric.dtype(dtype)
        machar = _get_machar(dtype)

        for word in ['precision', 'iexp',
                     'maxexp', 'minexp', 'negep',
                     'machep']:
            setattr(self, word, getattr(machar, word))
        for word in ['resolution', 'epsneg', 'smallest_subnormal']:
            setattr(self, word, getattr(machar, word).flat[0])
        self.bits = self.dtype.itemsize * 8
        self.max = machar.huge.flat[0]
        self.min = -self.max
        self.eps = machar.eps.flat[0]
        self.nexp = machar.iexp
        self.nmant = machar.it
        self._machar = machar
        self._str_tiny = machar._str_xmin.strip()
        self._str_max = machar._str_xmax.strip()
        self._str_epsneg = machar._str_epsneg.strip()
        self._str_eps = machar._str_eps.strip()
        self._str_resolution = machar._str_resolution.strip()
        self._str_smallest_normal = machar._str_smallest_normal.strip()
        self._str_smallest_subnormal = machar._str_smallest_subnormal.strip()
        return self

    def __str__(self):
        fmt = (
            'Machine parameters for %(dtype)s\n'
            '---------------------------------------------------------------\n'
            'precision = %(precision)3s   resolution = %(_str_resolution)s\n'
            'machep = %(machep)6s   eps =        %(_str_eps)s\n'
            'negep =  %(negep)6s   epsneg =     %(_str_epsneg)s\n'
            'minexp = %(minexp)6s   tiny =       %(_str_tiny)s\n'
            'maxexp = %(maxexp)6s   max =        %(_str_max)s\n'
            'nexp =   %(nexp)6s   min =        -max\n'
            'smallest_normal = %(_str_smallest_normal)s   '
            'smallest_subnormal = %(_str_smallest_subnormal)s\n'
            '---------------------------------------------------------------\n'
            )
        return fmt % self.__dict__

    def __repr__(self):
        c = self.__class__.__name__
        d = self.__dict__.copy()
        d['klass'] = c
        return (("%(klass)s(resolution=%(resolution)s, min=-%(_str_max)s,"
                 " max=%(_str_max)s, dtype=%(dtype)s)") % d)

    @property
    def smallest_normal(self):
        """Return the value for the smallest normal.

        Returns
        -------
        smallest_normal : float
            Value for the smallest normal.

        Warns
        -----
        UserWarning
            If the calculated value for the smallest normal is requested for
            double-double.
        """
        # This check is necessary because the value for smallest_normal is
        # platform dependent for longdouble types.
        if isnan(self._machar.smallest_normal.flat[0]):
            warnings.warn(
                'The value of smallest normal is undefined for double double',
                UserWarning, stacklevel=2)
        return self._machar.smallest_normal.flat[0]

    @property
    def tiny(self):
        """Return the value for tiny, alias of smallest_normal.

        Returns
        -------
        tiny : float
            Value for the smallest normal, alias of smallest_normal.

        Warns
        -----
        UserWarning
            If the calculated value for the smallest normal is requested for
            double-double.
        """
        return self.smallest_normal


@set_module('numpy')
class iinfo:
    """
    iinfo(type)

    Machine limits for integer types.

    Attributes
    ----------
    bits : int
        The number of bits occupied by the type.
    dtype : dtype
        Returns the dtype for which `iinfo` returns information.
    min : int
        The smallest integer expressible by the type.
    max : int
        The largest integer expressible by the type.

    Parameters
    ----------
    int_type : integer type, dtype, or instance
        The kind of integer data type to get information about.

    See Also
    --------
    finfo : The equivalent for floating point data types.

    Examples
    --------
    With types:

    >>> import numpy as np
    >>> ii16 = np.iinfo(np.int16)
    >>> ii16.min
    -32768
    >>> ii16.max
    32767
    >>> ii32 = np.iinfo(np.int32)
    >>> ii32.min
    -2147483648
    >>> ii32.max
    2147483647

    With instances:

    >>> ii32 = np.iinfo(np.int32(10))
    >>> ii32.min
    -2147483648
    >>> ii32.max
    2147483647

    """

    _min_vals = {}
    _max_vals = {}

    __class_getitem__ = classmethod(types.GenericAlias)

    def __init__(self, int_type):
        try:
            self.dtype = numeric.dtype(int_type)
        except TypeError:
            self.dtype = numeric.dtype(type(int_type))
        self.kind = self.dtype.kind
        self.bits = self.dtype.itemsize * 8
        self.key = "%s%d" % (self.kind, self.bits)
        if self.kind not in 'iu':
            raise ValueError("Invalid integer data type %r." % (self.kind,))

    @property
    def min(self):
        """Minimum value of given dtype."""
        if self.kind == 'u':
            return 0
        else:
            try:
                val = iinfo._min_vals[self.key]
            except KeyError:
                val = int(-(1 << (self.bits-1)))
                iinfo._min_vals[self.key] = val
            return val

    @property
    def max(self):
        """Maximum value of given dtype."""
        try:
            val = iinfo._max_vals[self.key]
        except KeyError:
            if self.kind == 'u':
                val = int((1 << self.bits) - 1)
            else:
                val = int((1 << (self.bits-1)) - 1)
            iinfo._max_vals[self.key] = val
        return val

    def __str__(self):
        """String representation."""
        fmt = (
            'Machine parameters for %(dtype)s\n'
            '---------------------------------------------------------------\n'
            'min = %(min)s\n'
            'max = %(max)s\n'
            '---------------------------------------------------------------\n'
            )
        return fmt % {'dtype': self.dtype, 'min': self.min, 'max': self.max}

    def __repr__(self):
        return "%s(min=%s, max=%s, dtype=%s)" % (self.__class__.__name__,
                                    self.min, self.max, self.dtype)
```
