## Supplementary software v0.2.1 for "Virtual control arms for paediatric myopia trials: external validation of axial-elongation models": __multiarray_api.c

```
/* These pointers will be stored in the C-object for use in other
    extension modules
*/

void *PyArray_API[] = {
        (void *) PyArray_GetNDArrayCVersion,
        NULL,
        (void *) &PyArray_Type,
        (void *) &PyArrayDescr_Type,
        NULL,
        (void *) &PyArrayIter_Type,
        (void *) &PyArrayMultiIter_Type,
        (int *) &NPY_NUMUSERTYPES,
        (void *) &PyBoolArrType_Type,
        (void *) &_PyArrayScalar_BoolValues,
        (void *) &PyGenericArrType_Type,
        (void *) &PyNumberArrType_Type,
        (void *) &PyIntegerArrType_Type,
        (void *) &PySignedIntegerArrType_Type,
        (void *) &PyUnsignedIntegerArrType_Type,
        (void *) &PyInexactArrType_Type,
        (void *) &PyFloatingArrType_Type,
        (void *) &PyComplexFloatingArrType_Type,
        (void *) &PyFlexibleArrType_Type,
        (void *) &PyCharacterArrType_Type,
        (void *) &PyByteArrType_Type,
        (void *) &PyShortArrType_Type,
        (void *) &PyIntArrType_Type,
        (void *) &PyLongArrType_Type,
        (void *) &PyLongLongArrType_Type,
        (void *) &PyUByteArrType_Type,
        (void *) &PyUShortArrType_Type,
        (void *) &PyUIntArrType_Type,
        (void *) &PyULongArrType_Type,
        (void *) &PyULongLongArrType_Type,
        (void *) &PyFloatArrType_Type,
        (void *) &PyDoubleArrType_Type,
        (void *) &PyLongDoubleArrType_Type,
        (void *) &PyCFloatArrType_Type,
        (void *) &PyCDoubleArrType_Type,
        (void *) &PyCLongDoubleArrType_Type,
        (void *) &PyObjectArrType_Type,
        (void *) &PyStringArrType_Type,
        (void *) &PyUnicodeArrType_Type,
        (void *) &PyVoidArrType_Type,
        NULL,
        NULL,
        (void *) PyArray_INCREF,
        (void *) PyArray_XDECREF,
        (void *) PyArray_SetStringFunction,
        (void *) PyArray_DescrFromType,
        (void *) PyArray_TypeObjectFromType,
        (void *) PyArray_Zero,
        (void *) PyArray_One,
        (void *) PyArray_CastToType,
        (void *) PyArray_CopyInto,
        (void *) PyArray_CopyAnyInto,
        (void *) PyArray_CanCastSafely,
        (void *) PyArray_CanCastTo,
        (void *) PyArray_ObjectType,
        (void *) PyArray_DescrFromObject,
        (void *) PyArray_ConvertToCommonType,
        (void *) PyArray_DescrFromScalar,
        (void *) PyArray_DescrFromTypeObject,
        (void *) PyArray_Size,
        (void *) PyArray_Scalar,
        (void *) PyArray_FromScalar,
        (void *) PyArray_ScalarAsCtype,
        (void *) PyArray_CastScalarToCtype,
        (void *) PyArray_CastScalarDirect,
        (void *) PyArray_Pack,
        NULL,
        NULL,
        NULL,
        (void *) PyArray_FromAny,
        (void *) PyArray_EnsureArray,
        (void *) PyArray_EnsureAnyArray,
        (void *) PyArray_FromFile,
        (void *) PyArray_FromString,
        (void *) PyArray_FromBuffer,
        (void *) PyArray_FromIter,
        (void *) PyArray_Return,
        (void *) PyArray_GetField,
        (void *) PyArray_SetField,
        (void *) PyArray_Byteswap,
        (void *) PyArray_Resize,
        NULL,
        NULL,
        NULL,
        (void *) PyArray_CopyObject,
        (void *) PyArray_NewCopy,
        (void *) PyArray_ToList,
        (void *) PyArray_ToString,
        (void *) PyArray_ToFile,
        (void *) PyArray_Dump,
        (void *) PyArray_Dumps,
        (void *) PyArray_ValidType,
        (void *) PyArray_UpdateFlags,
        (void *) PyArray_New,
        (void *) PyArray_NewFromDescr,
        (void *) PyArray_DescrNew,
        (void *) PyArray_DescrNewFromType,
        (void *) PyArray_GetPriority,
        (void *) PyArray_IterNew,
        (void *) PyArray_MultiIterNew,
        (void *) PyArray_PyIntAsInt,
        (void *) PyArray_PyIntAsIntp,
        (void *) PyArray_Broadcast,
        NULL,
        (void *) PyArray_FillWithScalar,
        (void *) PyArray_CheckStrides,
        (void *) PyArray_DescrNewByteorder,
        (void *) PyArray_IterAllButAxis,
        (void *) PyArray_CheckFromAny,
        (void *) PyArray_FromArray,
        (void *) PyArray_FromInterface,
        (void *) PyArray_FromStructInterface,
        (void *) PyArray_FromArrayAttr,
        (void *) PyArray_ScalarKind,
        (void *) PyArray_CanCoerceScalar,
        NULL,
        (void *) PyArray_CanCastScalar,
        NULL,
        (void *) PyArray_RemoveSmallest,
        (void *) PyArray_ElementStrides,
        (void *) PyArray_Item_INCREF,
        (void *) PyArray_Item_XDECREF,
        NULL,
        (void *) PyArray_Transpose,
        (void *) PyArray_TakeFrom,
        (void *) PyArray_PutTo,
        (void *) PyArray_PutMask,
        (void *) PyArray_Repeat,
        (void *) PyArray_Choose,
        (void *) PyArray_Sort,
        (void *) PyArray_ArgSort,
        (void *) PyArray_SearchSorted,
        (void *) PyArray_ArgMax,
        (void *) PyArray_ArgMin,
        (void *) PyArray_Reshape,
        (void *) PyArray_Newshape,
        (void *) PyArray_Squeeze,
        (void *) PyArray_View,
        (void *) PyArray_SwapAxes,
        (void *) PyArray_Max,
        (void *) PyArray_Min,
        (void *) PyArray_Ptp,
        (void *) PyArray_Mean,
        (void *) PyArray_Trace,
        (void *) PyArray_Diagonal,
        (void *) PyArray_Clip,
        (void *) PyArray_Conjugate,
        (void *) PyArray_Nonzero,
        (void *) PyArray_Std,
        (void *) PyArray_Sum,
        (void *) PyArray_CumSum,
        (void *) PyArray_Prod,
        (void *) PyArray_CumProd,
        (void *) PyArray_All,
        (void *) PyArray_Any,
        (void *) PyArray_Compress,
        (void *) PyArray_Flatten,
        (void *) PyArray_Ravel,
        (void *) PyArray_MultiplyList,
        (void *) PyArray_MultiplyIntList,
        (void *) PyArray_GetPtr,
        (void *) PyArray_CompareLists,
        (void *) PyArray_AsCArray,
        NULL,
        NULL,
        (void *) PyArray_Free,
        (void *) PyArray_Converter,
        (void *) PyArray_IntpFromSequence,
        (void *) PyArray_Concatenate,
        (void *) PyArray_InnerProduct,
        (void *) PyArray_MatrixProduct,
        NULL,
        (void *) PyArray_Correlate,
        NULL,
        (void *) PyArray_DescrConverter,
        (void *) PyArray_DescrConverter2,
        (void *) PyArray_IntpConverter,
        (void *) PyArray_BufferConverter,
        (void *) PyArray_AxisConverter,
        (void *) PyArray_BoolConverter,
        (void *) PyArray_ByteorderConverter,
        (void *) PyArray_OrderConverter,
        (void *) PyArray_EquivTypes,
        (void *) PyArray_Zeros,
        (void *) PyArray_Empty,
        (void *) PyArray_Where,
        (void *) PyArray_Arange,
        (void *) PyArray_ArangeObj,
        (void *) PyArray_SortkindConverter,
        (void *) PyArray_LexSort,
        (void *) PyArray_Round,
        (void *) PyArray_EquivTypenums,
        (void *) PyArray_RegisterDataType,
        (void *) PyArray_RegisterCastFunc,
        (void *) PyArray_RegisterCanCast,
        (void *) PyArray_InitArrFuncs,
        (void *) PyArray_IntTupleFromIntp,
        NULL,
        (void *) PyArray_ClipmodeConverter,
        (void *) PyArray_OutputConverter,
        (void *) PyArray_BroadcastToShape,
        NULL,
        NULL,
        (void *) PyArray_DescrAlignConverter,
        (void *) PyArray_DescrAlignConverter2,
        (void *) PyArray_SearchsideConverter,
        (void *) PyArray_CheckAxis,
        (void *) PyArray_OverflowMultiplyList,
        NULL,
        (void *) PyArray_MultiIterFromObjects,
        (void *) PyArray_GetEndianness,
        (void *) PyArray_GetNDArrayCFeatureVersion,
        (void *) PyArray_Correlate2,
        (void *) PyArray_NeighborhoodIterNew,
        (void *) &PyTimeIntegerArrType_Type,
        (void *) &PyDatetimeArrType_Type,
        (void *) &PyTimedeltaArrType_Type,
        (void *) &PyHalfArrType_Type,
        (void *) &NpyIter_Type,
        NULL,
        NULL,
        NULL,
        NULL,
        NULL,
        (void *) NpyIter_New,
        (void *) NpyIter_MultiNew,
        (void *) NpyIter_AdvancedNew,
        (void *) NpyIter_Copy,
        (void *) NpyIter_Deallocate,
        (void *) NpyIter_HasDelayedBufAlloc,
        (void *) NpyIter_HasExternalLoop,
        (void *) NpyIter_EnableExternalLoop,
        (void *) NpyIter_GetInnerStrideArray,
        (void *) NpyIter_GetInnerLoopSizePtr,
        (void *) NpyIter_Reset,
        (void *) NpyIter_ResetBasePointers,
        (void *) NpyIter_ResetToIterIndexRange,
        (void *) NpyIter_GetNDim,
        (void *) NpyIter_GetNOp,
        (void *) NpyIter_GetIterNext,
        (void *) NpyIter_GetIterSize,
        (void *) NpyIter_GetIterIndexRange,
        (void *) NpyIter_GetIterIndex,
        (void *) NpyIter_GotoIterIndex,
        (void *) NpyIter_HasMultiIndex,
        (void *) NpyIter_GetShape,
        (void *) NpyIter_GetGetMultiIndex,
        (void *) NpyIter_GotoMultiIndex,
        (void *) NpyIter_RemoveMultiIndex,
        (void *) NpyIter_HasIndex,
        (void *) NpyIter_IsBuffered,
        (void *) NpyIter_IsGrowInner,
        (void *) NpyIter_GetBufferSize,
        (void *) NpyIter_GetIndexPtr,
        (void *) NpyIter_GotoIndex,
        (void *) NpyIter_GetDataPtrArray,
        (void *) NpyIter_GetDescrArray,
        (void *) NpyIter_GetOperandArray,
        (void *) NpyIter_GetIterView,
        (void *) NpyIter_GetReadFlags,
        (void *) NpyIter_GetWriteFlags,
        (void *) NpyIter_DebugPrint,
        (void *) NpyIter_IterationNeedsAPI,
        (void *) NpyIter_GetInnerFixedStrideArray,
        (void *) NpyIter_RemoveAxis,
        (void *) NpyIter_GetAxisStrideArray,
        (void *) NpyIter_RequiresBuffering,
        (void *) NpyIter_GetInitialDataPtrArray,
        (void *) NpyIter_CreateCompatibleStrides,
        (void *) PyArray_CastingConverter,
        (void *) PyArray_CountNonzero,
        (void *) PyArray_PromoteTypes,
        (void *) PyArray_MinScalarType,
        (void *) PyArray_ResultType,
        (void *) PyArray_CanCastArrayTo,
        (void *) PyArray_CanCastTypeTo,
        (void *) PyArray_EinsteinSum,
        (void *) PyArray_NewLikeArray,
        NULL,
        (void *) PyArray_ConvertClipmodeSequence,
        (void *) PyArray_MatrixProduct2,
        (void *) NpyIter_IsFirstVisit,
        (void *) PyArray_SetBaseObject,
        (void *) PyArray_CreateSortedStridePerm,
        (void *) PyArray_RemoveAxesInPlace,
        (void *) PyArray_DebugPrint,
        (void *) PyArray_FailUnlessWriteable,
        (void *) PyArray_SetUpdateIfCopyBase,
        (void *) PyDataMem_NEW,
        (void *) PyDataMem_FREE,
        (void *) PyDataMem_RENEW,
        NULL,
        (NPY_CASTING *) &NPY_DEFAULT_ASSIGN_CASTING,
        NULL,
        NULL,
        NULL,
        (void *) PyArray_Partition,
        (void *) PyArray_ArgPartition,
        (void *) PyArray_SelectkindConverter,
        (void *) PyDataMem_NEW_ZEROED,
        (void *) PyArray_CheckAnyScalarExact,
        NULL,
        (void *) PyArray_ResolveWritebackIfCopy,
        (void *) PyArray_SetWritebackIfCopyBase,
        (void *) PyDataMem_SetHandler,
        (void *) PyDataMem_GetHandler,
        (PyObject* *) &PyDataMem_DefaultHandler,
        (void *) NpyDatetime_ConvertDatetime64ToDatetimeStruct,
        (void *) NpyDatetime_ConvertDatetimeStructToDatetime64,
        (void *) NpyDatetime_ConvertPyDateTimeToDatetimeStruct,
        (void *) NpyDatetime_GetDatetimeISO8601StrLen,
        (void *) NpyDatetime_MakeISO8601Datetime,
        (void *) NpyDatetime_ParseISO8601Datetime,
        (void *) NpyString_load,
        (void *) NpyString_pack,
        (void *) NpyString_pack_null,
        (void *) NpyString_acquire_allocator,
        (void *) NpyString_acquire_allocators,
        (void *) NpyString_release_allocator,
        (void *) NpyString_release_allocators,
        NULL,
        NULL,
        NULL,
        NULL,
        NULL,
        NULL,
        NULL,
        NULL,
        NULL,
        NULL,
        NULL,
        NULL,
        NULL,
        NULL,
        NULL,
        NULL,
        NULL,
        NULL,
        NULL,
        NULL,
        NULL,
        NULL,
        NULL,
        NULL,
        NULL,
        NULL,
        NULL,
        NULL,
        NULL,
        NULL,
        NULL,
        NULL,
        NULL,
        NULL,
        NULL,
        NULL,
        NULL,
        NULL,
        NULL,
        NULL,
        NULL,
        (void *) PyArray_GetDefaultDescr,
        (void *) PyArrayInitDTypeMeta_FromSpec,
        (void *) PyArray_CommonDType,
        (void *) PyArray_PromoteDTypeSequence,
        (void *) _PyDataType_GetArrFuncs,
        NULL,
        NULL,
        NULL
};
```
