## Supplementary software v0.2.1 for "Virtual control arms for paediatric myopia trials: external validation of axial-elongation models": __multiarray_api.h

```
#if defined(_MULTIARRAYMODULE) || defined(WITH_CPYCHECKER_STEALS_REFERENCE_TO_ARG_ATTRIBUTE)

typedef struct {
        PyObject_HEAD
        npy_bool obval;
} PyBoolScalarObject;

extern NPY_NO_EXPORT PyTypeObject PyArrayNeighborhoodIter_Type;
extern NPY_NO_EXPORT PyBoolScalarObject _PyArrayScalar_BoolValues[2];

NPY_NO_EXPORT  unsigned int PyArray_GetNDArrayCVersion \
       (void);
extern NPY_NO_EXPORT PyTypeObject PyArray_Type;

extern NPY_NO_EXPORT PyArray_DTypeMeta PyArrayDescr_TypeFull;
#define PyArrayDescr_Type (*(PyTypeObject *)(&PyArrayDescr_TypeFull))

extern NPY_NO_EXPORT PyTypeObject PyArrayIter_Type;

extern NPY_NO_EXPORT PyTypeObject PyArrayMultiIter_Type;

extern NPY_NO_EXPORT int NPY_NUMUSERTYPES;

extern NPY_NO_EXPORT PyTypeObject PyBoolArrType_Type;

extern NPY_NO_EXPORT PyBoolScalarObject _PyArrayScalar_BoolValues[2];

extern NPY_NO_EXPORT PyTypeObject PyGenericArrType_Type;

extern NPY_NO_EXPORT PyTypeObject PyNumberArrType_Type;

extern NPY_NO_EXPORT PyTypeObject PyIntegerArrType_Type;

extern NPY_NO_EXPORT PyTypeObject PySignedIntegerArrType_Type;

extern NPY_NO_EXPORT PyTypeObject PyUnsignedIntegerArrType_Type;

extern NPY_NO_EXPORT PyTypeObject PyInexactArrType_Type;

extern NPY_NO_EXPORT PyTypeObject PyFloatingArrType_Type;

extern NPY_NO_EXPORT PyTypeObject PyComplexFloatingArrType_Type;

extern NPY_NO_EXPORT PyTypeObject PyFlexibleArrType_Type;

extern NPY_NO_EXPORT PyTypeObject PyCharacterArrType_Type;

extern NPY_NO_EXPORT PyTypeObject PyByteArrType_Type;

extern NPY_NO_EXPORT PyTypeObject PyShortArrType_Type;

extern NPY_NO_EXPORT PyTypeObject PyIntArrType_Type;

extern NPY_NO_EXPORT PyTypeObject PyLongArrType_Type;

extern NPY_NO_EXPORT PyTypeObject PyLongLongArrType_Type;

extern NPY_NO_EXPORT PyTypeObject PyUByteArrType_Type;

extern NPY_NO_EXPORT PyTypeObject PyUShortArrType_Type;

extern NPY_NO_EXPORT PyTypeObject PyUIntArrType_Type;

extern NPY_NO_EXPORT PyTypeObject PyULongArrType_Type;

extern NPY_NO_EXPORT PyTypeObject PyULongLongArrType_Type;

extern NPY_NO_EXPORT PyTypeObject PyFloatArrType_Type;

extern NPY_NO_EXPORT PyTypeObject PyDoubleArrType_Type;

extern NPY_NO_EXPORT PyTypeObject PyLongDoubleArrType_Type;

extern NPY_NO_EXPORT PyTypeObject PyCFloatArrType_Type;

extern NPY_NO_EXPORT PyTypeObject PyCDoubleArrType_Type;

extern NPY_NO_EXPORT PyTypeObject PyCLongDoubleArrType_Type;

extern NPY_NO_EXPORT PyTypeObject PyObjectArrType_Type;

extern NPY_NO_EXPORT PyTypeObject PyStringArrType_Type;

extern NPY_NO_EXPORT PyTypeObject PyUnicodeArrType_Type;

extern NPY_NO_EXPORT PyTypeObject PyVoidArrType_Type;

NPY_NO_EXPORT  int PyArray_INCREF \
       (PyArrayObject *);
NPY_NO_EXPORT  int PyArray_XDECREF \
       (PyArrayObject *);
NPY_NO_EXPORT  void PyArray_SetStringFunction \
       (PyObject *, int);
NPY_NO_EXPORT  PyArray_Descr * PyArray_DescrFromType \
       (int);
NPY_NO_EXPORT  PyObject * PyArray_TypeObjectFromType \
       (int);
NPY_NO_EXPORT  char * PyArray_Zero \
       (PyArrayObject *);
NPY_NO_EXPORT  char * PyArray_One \
       (PyArrayObject *);
NPY_NO_EXPORT NPY_STEALS_REF_TO_ARG(2) PyObject * PyArray_CastToType \
       (PyArrayObject *, PyArray_Descr *, int);
NPY_NO_EXPORT  int PyArray_CopyInto \
       (PyArrayObject *, PyArrayObject *);
NPY_NO_EXPORT  int PyArray_CopyAnyInto \
       (PyArrayObject *, PyArrayObject *);
NPY_NO_EXPORT  int PyArray_CanCastSafely \
       (int, int);
NPY_NO_EXPORT  npy_bool PyArray_CanCastTo \
       (PyArray_Descr *, PyArray_Descr *);
NPY_NO_EXPORT  int PyArray_ObjectType \
       (PyObject *, int);
NPY_NO_EXPORT  PyArray_Descr * PyArray_DescrFromObject \
       (PyObject *, PyArray_Descr *);
NPY_NO_EXPORT  PyArrayObject ** PyArray_ConvertToCommonType \
       (PyObject *, int *);
NPY_NO_EXPORT  PyArray_Descr * PyArray_DescrFromScalar \
       (PyObject *);
NPY_NO_EXPORT  PyArray_Descr * PyArray_DescrFromTypeObject \
       (PyObject *);
NPY_NO_EXPORT  npy_intp PyArray_Size \
       (PyObject *);
NPY_NO_EXPORT  PyObject * PyArray_Scalar \
       (void *, PyArray_Descr *, PyObject *);
NPY_NO_EXPORT NPY_STEALS_REF_TO_ARG(2) PyObject * PyArray_FromScalar \
       (PyObject *, PyArray_Descr *);
NPY_NO_EXPORT  void PyArray_ScalarAsCtype \
       (PyObject *, void *);
NPY_NO_EXPORT  int PyArray_CastScalarToCtype \
       (PyObject *, void *, PyArray_Descr *);
NPY_NO_EXPORT  int PyArray_CastScalarDirect \
       (PyObject *, PyArray_Descr *, void *, int);
NPY_NO_EXPORT  int PyArray_Pack \
       (PyArray_Descr *, void *, PyObject *);
NPY_NO_EXPORT NPY_STEALS_REF_TO_ARG(2) PyObject * PyArray_FromAny \
       (PyObject *, PyArray_Descr *, int, int, int, PyObject *);
NPY_NO_EXPORT NPY_STEALS_REF_TO_ARG(1) PyObject * PyArray_EnsureArray \
       (PyObject *);
NPY_NO_EXPORT NPY_STEALS_REF_TO_ARG(1) PyObject * PyArray_EnsureAnyArray \
       (PyObject *);
NPY_NO_EXPORT  PyObject * PyArray_FromFile \
       (FILE *, PyArray_Descr *, npy_intp, char *);
NPY_NO_EXPORT  PyObject * PyArray_FromString \
       (char *, npy_intp, PyArray_Descr *, npy_intp, char *);
NPY_NO_EXPORT  PyObject * PyArray_FromBuffer \
       (PyObject *, PyArray_Descr *, npy_intp, npy_intp);
NPY_NO_EXPORT NPY_STEALS_REF_TO_ARG(2) PyObject * PyArray_FromIter \
       (PyObject *, PyArray_Descr *, npy_intp);
NPY_NO_EXPORT NPY_STEALS_REF_TO_ARG(1) PyObject * PyArray_Return \
       (PyArrayObject *);
NPY_NO_EXPORT NPY_STEALS_REF_TO_ARG(2) PyObject * PyArray_GetField \
       (PyArrayObject *, PyArray_Descr *, int);
NPY_NO_EXPORT NPY_STEALS_REF_TO_ARG(2) int PyArray_SetField \
       (PyArrayObject *, PyArray_Descr *, int, PyObject *);
NPY_NO_EXPORT  PyObject * PyArray_Byteswap \
       (PyArrayObject *, npy_bool);
NPY_NO_EXPORT  PyObject * PyArray_Resize \
       (PyArrayObject *, PyArray_Dims *, int, NPY_ORDER NPY_UNUSED(order));
NPY_NO_EXPORT  int PyArray_CopyObject \
       (PyArrayObject *, PyObject *);
NPY_NO_EXPORT  PyObject * PyArray_NewCopy \
       (PyArrayObject *, NPY_ORDER);
NPY_NO_EXPORT  PyObject * PyArray_ToList \
       (PyArrayObject *);
NPY_NO_EXPORT  PyObject * PyArray_ToString \
       (PyArrayObject *, NPY_ORDER);
NPY_NO_EXPORT  int PyArray_ToFile \
       (PyArrayObject *, FILE *, char *, char *);
NPY_NO_EXPORT  int PyArray_Dump \
       (PyObject *, PyObject *, int);
NPY_NO_EXPORT  PyObject * PyArray_Dumps \
       (PyObject *, int);
NPY_NO_EXPORT  int PyArray_ValidType \
       (int);
NPY_NO_EXPORT  void PyArray_UpdateFlags \
       (PyArrayObject *, int);
NPY_NO_EXPORT  PyObject * PyArray_New \
       (PyTypeObject *, int, npy_intp const *, int, npy_intp const *, void *, int, int, PyObject *);
NPY_NO_EXPORT NPY_STEALS_REF_TO_ARG(2) PyObject * PyArray_NewFromDescr \
       (PyTypeObject *, PyArray_Descr *, int, npy_intp const *, npy_intp const *, void *, int, PyObject *);
NPY_NO_EXPORT  PyArray_Descr * PyArray_DescrNew \
       (PyArray_Descr *);
NPY_NO_EXPORT  PyArray_Descr * PyArray_DescrNewFromType \
       (int);
NPY_NO_EXPORT  double PyArray_GetPriority \
       (PyObject *, double);
NPY_NO_EXPORT  PyObject * PyArray_IterNew \
       (PyObject *);
NPY_NO_EXPORT  PyObject* PyArray_MultiIterNew \
       (int, ...);
NPY_NO_EXPORT  int PyArray_PyIntAsInt \
       (PyObject *);
NPY_NO_EXPORT  npy_intp PyArray_PyIntAsIntp \
       (PyObject *);
NPY_NO_EXPORT  int PyArray_Broadcast \
       (PyArrayMultiIterObject *);
NPY_NO_EXPORT  int PyArray_FillWithScalar \
       (PyArrayObject *, PyObject *);
NPY_NO_EXPORT  npy_bool PyArray_CheckStrides \
       (int, int, npy_intp, npy_intp, npy_intp const *, npy_intp const *);
NPY_NO_EXPORT  PyArray_Descr * PyArray_DescrNewByteorder \
       (PyArray_Descr *, char);
NPY_NO_EXPORT  PyObject * PyArray_IterAllButAxis \
       (PyObject *, int *);
NPY_NO_EXPORT NPY_STEALS_REF_TO_ARG(2) PyObject * PyArray_CheckFromAny \
       (PyObject *, PyArray_Descr *, int, int, int, PyObject *);
NPY_NO_EXPORT NPY_STEALS_REF_TO_ARG(2) PyObject * PyArray_FromArray \
       (PyArrayObject *, PyArray_Descr *, int);
NPY_NO_EXPORT  PyObject * PyArray_FromInterface \
       (PyObject *);
NPY_NO_EXPORT  PyObject * PyArray_FromStructInterface \
       (PyObject *);
NPY_NO_EXPORT  PyObject * PyArray_FromArrayAttr \
       (PyObject *, PyArray_Descr *, PyObject *);
NPY_NO_EXPORT  NPY_SCALARKIND PyArray_ScalarKind \
       (int, PyArrayObject **);
NPY_NO_EXPORT  int PyArray_CanCoerceScalar \
       (int, int, NPY_SCALARKIND);
NPY_NO_EXPORT  npy_bool PyArray_CanCastScalar \
       (PyTypeObject *, PyTypeObject *);
NPY_NO_EXPORT  int PyArray_RemoveSmallest \
       (PyArrayMultiIterObject *);
NPY_NO_EXPORT  int PyArray_ElementStrides \
       (PyObject *);
NPY_NO_EXPORT  void PyArray_Item_INCREF \
       (char *, PyArray_Descr *);
NPY_NO_EXPORT  void PyArray_Item_XDECREF \
       (char *, PyArray_Descr *);
NPY_NO_EXPORT  PyObject * PyArray_Transpose \
       (PyArrayObject *, PyArray_Dims *);
NPY_NO_EXPORT  PyObject * PyArray_TakeFrom \
       (PyArrayObject *, PyObject *, int, PyArrayObject *, NPY_CLIPMODE);
NPY_NO_EXPORT  PyObject * PyArray_PutTo \
       (PyArrayObject *, PyObject*, PyObject *, NPY_CLIPMODE);
NPY_NO_EXPORT  PyObject * PyArray_PutMask \
       (PyArrayObject *, PyObject*, PyObject*);
NPY_NO_EXPORT  PyObject * PyArray_Repeat \
       (PyArrayObject *, PyObject *, int);
NPY_NO_EXPORT  PyObject * PyArray_Choose \
       (PyArrayObject *, PyObject *, PyArrayObject *, NPY_CLIPMODE);
NPY_NO_EXPORT  int PyArray_Sort \
       (PyArrayObject *, int, NPY_SORTKIND);
NPY_NO_EXPORT  PyObject * PyArray_ArgSort \
       (PyArrayObject *, int, NPY_SORTKIND);
NPY_NO_EXPORT  PyObject * PyArray_SearchSorted \
       (PyArrayObject *, PyObject *, NPY_SEARCHSIDE, PyObject *);
NPY_NO_EXPORT  PyObject * PyArray_ArgMax \
       (PyArrayObject *, int, PyArrayObject *);
NPY_NO_EXPORT  PyObject * PyArray_ArgMin \
       (PyArrayObject *, int, PyArrayObject *);
NPY_NO_EXPORT  PyObject * PyArray_Reshape \
       (PyArrayObject *, PyObject *);
NPY_NO_EXPORT  PyObject * PyArray_Newshape \
       (PyArrayObject *, PyArray_Dims *, NPY_ORDER);
NPY_NO_EXPORT  PyObject * PyArray_Squeeze \
       (PyArrayObject *);
NPY_NO_EXPORT NPY_STEALS_REF_TO_ARG(2) PyObject * PyArray_View \
       (PyArrayObject *, PyArray_Descr *, PyTypeObject *);
NPY_NO_EXPORT  PyObject * PyArray_SwapAxes \
       (PyArrayObject *, int, int);
NPY_NO_EXPORT  PyObject * PyArray_Max \
       (PyArrayObject *, int, PyArrayObject *);
NPY_NO_EXPORT  PyObject * PyArray_Min \
       (PyArrayObject *, int, PyArrayObject *);
NPY_NO_EXPORT  PyObject * PyArray_Ptp \
       (PyArrayObject *, int, PyArrayObject *);
NPY_NO_EXPORT  PyObject * PyArray_Mean \
       (PyArrayObject *, int, int, PyArrayObject *);
NPY_NO_EXPORT  PyObject * PyArray_Trace \
       (PyArrayObject *, int, int, int, int, PyArrayObject *);
NPY_NO_EXPORT  PyObject * PyArray_Diagonal \
       (PyArrayObject *, int, int, int);
NPY_NO_EXPORT  PyObject * PyArray_Clip \
       (PyArrayObject *, PyObject *, PyObject *, PyArrayObject *);
NPY_NO_EXPORT  PyObject * PyArray_Conjugate \
       (PyArrayObject *, PyArrayObject *);
NPY_NO_EXPORT  PyObject * PyArray_Nonzero \
       (PyArrayObject *);
NPY_NO_EXPORT  PyObject * PyArray_Std \
       (PyArrayObject *, int, int, PyArrayObject *, int);
NPY_NO_EXPORT  PyObject * PyArray_Sum \
       (PyArrayObject *, int, int, PyArrayObject *);
NPY_NO_EXPORT  PyObject * PyArray_CumSum \
       (PyArrayObject *, int, int, PyArrayObject *);
NPY_NO_EXPORT  PyObject * PyArray_Prod \
       (PyArrayObject *, int, int, PyArrayObject *);
NPY_NO_EXPORT  PyObject * PyArray_CumProd \
       (PyArrayObject *, int, int, PyArrayObject *);
NPY_NO_EXPORT  PyObject * PyArray_All \
       (PyArrayObject *, int, PyArrayObject *);
NPY_NO_EXPORT  PyObject * PyArray_Any \
       (PyArrayObject *, int, PyArrayObject *);
NPY_NO_EXPORT  PyObject * PyArray_Compress \
       (PyArrayObject *, PyObject *, int, PyArrayObject *);
NPY_NO_EXPORT  PyObject * PyArray_Flatten \
       (PyArrayObject *, NPY_ORDER);
NPY_NO_EXPORT  PyObject * PyArray_Ravel \
       (PyArrayObject *, NPY_ORDER);
NPY_NO_EXPORT  npy_intp PyArray_MultiplyList \
       (npy_intp const *, int);
NPY_NO_EXPORT  int PyArray_MultiplyIntList \
       (int const *, int);
NPY_NO_EXPORT  void * PyArray_GetPtr \
       (PyArrayObject *, npy_intp const*);
NPY_NO_EXPORT  int PyArray_CompareLists \
       (npy_intp const *, npy_intp const *, int);
NPY_NO_EXPORT NPY_STEALS_REF_TO_ARG(5) int PyArray_AsCArray \
       (PyObject **, void *, npy_intp *, int, PyArray_Descr*);
NPY_NO_EXPORT  int PyArray_Free \
       (PyObject *, void *);
NPY_NO_EXPORT  int PyArray_Converter \
       (PyObject *, PyObject **);
NPY_NO_EXPORT  int PyArray_IntpFromSequence \
       (PyObject *, npy_intp *, int);
NPY_NO_EXPORT  PyObject * PyArray_Concatenate \
       (PyObject *, int);
NPY_NO_EXPORT  PyObject * PyArray_InnerProduct \
       (PyObject *, PyObject *);
NPY_NO_EXPORT  PyObject * PyArray_MatrixProduct \
       (PyObject *, PyObject *);
NPY_NO_EXPORT  PyObject * PyArray_Correlate \
       (PyObject *, PyObject *, int);
NPY_NO_EXPORT  int PyArray_DescrConverter \
       (PyObject *, PyArray_Descr **);
NPY_NO_EXPORT  int PyArray_DescrConverter2 \
       (PyObject *, PyArray_Descr **);
NPY_NO_EXPORT  int PyArray_IntpConverter \
       (PyObject *, PyArray_Dims *);
NPY_NO_EXPORT  int PyArray_BufferConverter \
       (PyObject *, PyArray_Chunk *);
NPY_NO_EXPORT  int PyArray_AxisConverter \
       (PyObject *, int *);
NPY_NO_EXPORT  int PyArray_BoolConverter \
       (PyObject *, npy_bool *);
NPY_NO_EXPORT  int PyArray_ByteorderConverter \
       (PyObject *, char *);
NPY_NO_EXPORT  int PyArray_OrderConverter \
       (PyObject *, NPY_ORDER *);
NPY_NO_EXPORT  unsigned char PyArray_EquivTypes \
       (PyArray_Descr *, PyArray_Descr *);
NPY_NO_EXPORT NPY_STEALS_REF_TO_ARG(3) PyObject * PyArray_Zeros \
       (int, npy_intp const *, PyArray_Descr *, int);
NPY_NO_EXPORT NPY_STEALS_REF_TO_ARG(3) PyObject * PyArray_Empty \
       (int, npy_intp const *, PyArray_Descr *, int);
NPY_NO_EXPORT  PyObject * PyArray_Where \
       (PyObject *, PyObject *, PyObject *);
NPY_NO_EXPORT  PyObject * PyArray_Arange \
       (double, double, double, int);
NPY_NO_EXPORT  PyObject * PyArray_ArangeObj \
       (PyObject *, PyObject *, PyObject *, PyArray_Descr *);
NPY_NO_EXPORT  int PyArray_SortkindConverter \
       (PyObject *, NPY_SORTKIND *);
NPY_NO_EXPORT  PyObject * PyArray_LexSort \
       (PyObject *, int);
NPY_NO_EXPORT  PyObject * PyArray_Round \
       (PyArrayObject *, int, PyArrayObject *);
NPY_NO_EXPORT  unsigned char PyArray_EquivTypenums \
       (int, int);
NPY_NO_EXPORT  int PyArray_RegisterDataType \
       (PyArray_DescrProto *);
NPY_NO_EXPORT  int PyArray_RegisterCastFunc \
       (PyArray_Descr *, int, PyArray_VectorUnaryFunc *);
NPY_NO_EXPORT  int PyArray_RegisterCanCast \
       (PyArray_Descr *, int, NPY_SCALARKIND);
NPY_NO_EXPORT  void PyArray_InitArrFuncs \
       (PyArray_ArrFuncs *);
NPY_NO_EXPORT  PyObject * PyArray_IntTupleFromIntp \
       (int, npy_intp const *);
NPY_NO_EXPORT  int PyArray_ClipmodeConverter \
       (PyObject *, NPY_CLIPMODE *);
NPY_NO_EXPORT  int PyArray_OutputConverter \
       (PyObject *, PyArrayObject **);
NPY_NO_EXPORT  PyObject * PyArray_BroadcastToShape \
       (PyObject *, npy_intp *, int);
NPY_NO_EXPORT  int PyArray_DescrAlignConverter \
       (PyObject *, PyArray_Descr **);
NPY_NO_EXPORT  int PyArray_DescrAlignConverter2 \
       (PyObject *, PyArray_Descr **);
NPY_NO_EXPORT  int PyArray_SearchsideConverter \
       (PyObject *, void *);
NPY_NO_EXPORT  PyObject * PyArray_CheckAxis \
       (PyArrayObject *, int *, int);
NPY_NO_EXPORT  npy_intp PyArray_OverflowMultiplyList \
       (npy_intp const *, int);
NPY_NO_EXPORT  PyObject* PyArray_MultiIterFromObjects \
       (PyObject **, int, int, ...);
NPY_NO_EXPORT  int PyArray_GetEndianness \
       (void);
NPY_NO_EXPORT  unsigned int PyArray_GetNDArrayCFeatureVersion \
       (void);
NPY_NO_EXPORT  PyObject * PyArray_Correlate2 \
       (PyObject *, PyObject *, int);
NPY_NO_EXPORT  PyObject* PyArray_NeighborhoodIterNew \
       (PyArrayIterObject *, const npy_intp *, int, PyArrayObject*);
extern NPY_NO_EXPORT PyTypeObject PyTimeIntegerArrType_Type;

extern NPY_NO_EXPORT PyTypeObject PyDatetimeArrType_Type;

extern NPY_NO_EXPORT PyTypeObject PyTimedeltaArrType_Type;

extern NPY_NO_EXPORT PyTypeObject PyHalfArrType_Type;

extern NPY_NO_EXPORT PyTypeObject NpyIter_Type;

NPY_NO_EXPORT  NpyIter * NpyIter_New \
       (PyArrayObject *, npy_uint32, NPY_ORDER, NPY_CASTING, PyArray_Descr*);
NPY_NO_EXPORT  NpyIter * NpyIter_MultiNew \
       (int, PyArrayObject **, npy_uint32, NPY_ORDER, NPY_CASTING, npy_uint32 *, PyArray_Descr **);
NPY_NO_EXPORT  NpyIter * NpyIter_AdvancedNew \
       (int, PyArrayObject **, npy_uint32, NPY_ORDER, NPY_CASTING, npy_uint32 *, PyArray_Descr **, int, int **, npy_intp *, npy_intp);
NPY_NO_EXPORT  NpyIter * NpyIter_Copy \
       (NpyIter *);
NPY_NO_EXPORT  int NpyIter_Deallocate \
       (NpyIter *);
NPY_NO_EXPORT  npy_bool NpyIter_HasDelayedBufAlloc \
       (NpyIter *);
NPY_NO_EXPORT  npy_bool NpyIter_HasExternalLoop \
       (NpyIter *);
NPY_NO_EXPORT  int NpyIter_EnableExternalLoop \
       (NpyIter *);
NPY_NO_EXPORT  npy_intp * NpyIter_GetInnerStrideArray \
       (NpyIter *);
NPY_NO_EXPORT  npy_intp * NpyIter_GetInnerLoopSizePtr \
       (NpyIter *);
NPY_NO_EXPORT  int NpyIter_Reset \
       (NpyIter *, char **);
NPY_NO_EXPORT  int NpyIter_ResetBasePointers \
       (NpyIter *, char **, char **);
NPY_NO_EXPORT  int NpyIter_ResetToIterIndexRange \
       (NpyIter *, npy_intp, npy_intp, char **);
NPY_NO_EXPORT  int NpyIter_GetNDim \
       (NpyIter *);
NPY_NO_EXPORT  int NpyIter_GetNOp \
       (NpyIter *);
NPY_NO_EXPORT  NpyIter_IterNextFunc * NpyIter_GetIterNext \
       (NpyIter *, char **);
NPY_NO_EXPORT  npy_intp NpyIter_GetIterSize \
       (NpyIter *);
NPY_NO_EXPORT  void NpyIter_GetIterIndexRange \
       (NpyIter *, npy_intp *, npy_intp *);
NPY_NO_EXPORT  npy_intp NpyIter_GetIterIndex \
       (NpyIter *);
NPY_NO_EXPORT  int NpyIter_GotoIterIndex \
       (NpyIter *, npy_intp);
NPY_NO_EXPORT  npy_bool NpyIter_HasMultiIndex \
       (NpyIter *);
NPY_NO_EXPORT  int NpyIter_GetShape \
       (NpyIter *, npy_intp *);
NPY_NO_EXPORT  NpyIter_GetMultiIndexFunc * NpyIter_GetGetMultiIndex \
       (NpyIter *, char **);
NPY_NO_EXPORT  int NpyIter_GotoMultiIndex \
       (NpyIter *, npy_intp const *);
NPY_NO_EXPORT  int NpyIter_RemoveMultiIndex \
       (NpyIter *);
NPY_NO_EXPORT  npy_bool NpyIter_HasIndex \
       (NpyIter *);
NPY_NO_EXPORT  npy_bool NpyIter_IsBuffered \
       (NpyIter *);
NPY_NO_EXPORT  npy_bool NpyIter_IsGrowInner \
       (NpyIter *);
NPY_NO_EXPORT  npy_intp NpyIter_GetBufferSize \
       (NpyIter *);
NPY_NO_EXPORT  npy_intp * NpyIter_GetIndexPtr \
       (NpyIter *);
NPY_NO_EXPORT  int NpyIter_GotoIndex \
       (NpyIter *, npy_intp);
NPY_NO_EXPORT  char ** NpyIter_GetDataPtrArray \
       (NpyIter *);
NPY_NO_EXPORT  PyArray_Descr ** NpyIter_GetDescrArray \
       (NpyIter *);
NPY_NO_EXPORT  PyArrayObject ** NpyIter_GetOperandArray \
       (NpyIter *);
NPY_NO_EXPORT  PyArrayObject * NpyIter_GetIterView \
       (NpyIter *, npy_intp);
NPY_NO_EXPORT  void NpyIter_GetReadFlags \
       (NpyIter *, char *);
NPY_NO_EXPORT  void NpyIter_GetWriteFlags \
       (NpyIter *, char *);
NPY_NO_EXPORT  void NpyIter_DebugPrint \
       (NpyIter *);
NPY_NO_EXPORT  npy_bool NpyIter_IterationNeedsAPI \
       (NpyIter *);
NPY_NO_EXPORT  void NpyIter_GetInnerFixedStrideArray \
       (NpyIter *, npy_intp *);
NPY_NO_EXPORT  int NpyIter_RemoveAxis \
       (NpyIter *, int);
NPY_NO_EXPORT  npy_intp * NpyIter_GetAxisStrideArray \
       (NpyIter *, int);
NPY_NO_EXPORT  npy_bool NpyIter_RequiresBuffering \
       (NpyIter *);
NPY_NO_EXPORT  char ** NpyIter_GetInitialDataPtrArray \
       (NpyIter *);
NPY_NO_EXPORT  int NpyIter_CreateCompatibleStrides \
       (NpyIter *, npy_intp, npy_intp *);
NPY_NO_EXPORT  int PyArray_CastingConverter \
       (PyObject *, NPY_CASTING *);
NPY_NO_EXPORT  npy_intp PyArray_CountNonzero \
       (PyArrayObject *);
NPY_NO_EXPORT  PyArray_Descr * PyArray_PromoteTypes \
       (PyArray_Descr *, PyArray_Descr *);
NPY_NO_EXPORT  PyArray_Descr * PyArray_MinScalarType \
       (PyArrayObject *);
NPY_NO_EXPORT  PyArray_Descr * PyArray_ResultType \
       (npy_intp, PyArrayObject *arrs[], npy_intp, PyArray_Descr *descrs[]);
NPY_NO_EXPORT  npy_bool PyArray_CanCastArrayTo \
       (PyArrayObject *, PyArray_Descr *, NPY_CASTING);
NPY_NO_EXPORT  npy_bool PyArray_CanCastTypeTo \
       (PyArray_Descr *, PyArray_Descr *, NPY_CASTING);
NPY_NO_EXPORT  PyArrayObject * PyArray_EinsteinSum \
       (char *, npy_intp, PyArrayObject **, PyArray_Descr *, NPY_ORDER, NPY_CASTING, PyArrayObject *);
NPY_NO_EXPORT NPY_STEALS_REF_TO_ARG(3) PyObject * PyArray_NewLikeArray \
       (PyArrayObject *, NPY_ORDER, PyArray_Descr *, int);
NPY_NO_EXPORT  int PyArray_ConvertClipmodeSequence \
       (PyObject *, NPY_CLIPMODE *, int);
NPY_NO_EXPORT  PyObject * PyArray_MatrixProduct2 \
       (PyObject *, PyObject *, PyArrayObject*);
NPY_NO_EXPORT  npy_bool NpyIter_IsFirstVisit \
       (NpyIter *, int);
NPY_NO_EXPORT NPY_STEALS_REF_TO_ARG(2) int PyArray_SetBaseObject \
       (PyArrayObject *, PyObject *);
NPY_NO_EXPORT  void PyArray_CreateSortedStridePerm \
       (int, npy_intp const *, npy_stride_sort_item *);
NPY_NO_EXPORT  void PyArray_RemoveAxesInPlace \
       (PyArrayObject *, const npy_bool *);
NPY_NO_EXPORT  void PyArray_DebugPrint \
       (PyArrayObject *);
NPY_NO_EXPORT  int PyArray_FailUnlessWriteable \
       (PyArrayObject *, const char *);
NPY_NO_EXPORT NPY_STEALS_REF_TO_ARG(2) int PyArray_SetUpdateIfCopyBase \
       (PyArrayObject *, PyArrayObject *);
NPY_NO_EXPORT  void * PyDataMem_NEW \
       (size_t);
NPY_NO_EXPORT  void PyDataMem_FREE \
       (void *);
NPY_NO_EXPORT  void * PyDataMem_RENEW \
       (void *, size_t);
extern NPY_NO_EXPORT NPY_CASTING NPY_DEFAULT_ASSIGN_CASTING;

NPY_NO_EXPORT  int PyArray_Partition \
       (PyArrayObject *, PyArrayObject *, int, NPY_SELECTKIND);
NPY_NO_EXPORT  PyObject * PyArray_ArgPartition \
       (PyArrayObject *, PyArrayObject *, int, NPY_SELECTKIND);
NPY_NO_EXPORT  int PyArray_SelectkindConverter \
       (PyObject *, NPY_SELECTKIND *);
NPY_NO_EXPORT  void * PyDataMem_NEW_ZEROED \
       (size_t, size_t);
NPY_NO_EXPORT  int PyArray_CheckAnyScalarExact \
       (PyObject *);
NPY_NO_EXPORT  int PyArray_ResolveWritebackIfCopy \
       (PyArrayObject *);
NPY_NO_EXPORT  int PyArray_SetWritebackIfCopyBase \
       (PyArrayObject *, PyArrayObject *);
NPY_NO_EXPORT  PyObject * PyDataMem_SetHandler \
       (PyObject *);
NPY_NO_EXPORT  PyObject * PyDataMem_GetHandler \
       (void);
extern NPY_NO_EXPORT PyObject* PyDataMem_DefaultHandler;

NPY_NO_EXPORT  int NpyDatetime_ConvertDatetime64ToDatetimeStruct \
       (PyArray_DatetimeMetaData *, npy_datetime, npy_datetimestruct *);
NPY_NO_EXPORT  int NpyDatetime_ConvertDatetimeStructToDatetime64 \
       (PyArray_DatetimeMetaData *, const npy_datetimestruct *, npy_datetime *);
NPY_NO_EXPORT  int NpyDatetime_ConvertPyDateTimeToDatetimeStruct \
       (PyObject *, npy_datetimestruct *, NPY_DATETIMEUNIT *, int);
NPY_NO_EXPORT  int NpyDatetime_GetDatetimeISO8601StrLen \
       (int, NPY_DATETIMEUNIT);
NPY_NO_EXPORT  int NpyDatetime_MakeISO8601Datetime \
       (npy_datetimestruct *, char *, npy_intp, int, int, NPY_DATETIMEUNIT, int, NPY_CASTING);
NPY_NO_EXPORT  int NpyDatetime_ParseISO8601Datetime \
       (char const *, Py_ssize_t, NPY_DATETIMEUNIT, NPY_CASTING, npy_datetimestruct *, NPY_DATETIMEUNIT *, npy_bool *);
NPY_NO_EXPORT  int NpyString_load \
       (npy_string_allocator *, const npy_packed_static_string *, npy_static_string *);
NPY_NO_EXPORT  int NpyString_pack \
       (npy_string_allocator *, npy_packed_static_string *, const char *, size_t);
NPY_NO_EXPORT  int NpyString_pack_null \
       (npy_string_allocator *, npy_packed_static_string *);
NPY_NO_EXPORT  npy_string_allocator * NpyString_acquire_allocator \
       (const PyArray_StringDTypeObject *);
NPY_NO_EXPORT  void NpyString_acquire_allocators \
       (size_t, PyArray_Descr *const descrs[], npy_string_allocator *allocators[]);
NPY_NO_EXPORT  void NpyString_release_allocator \
       (npy_string_allocator *);
NPY_NO_EXPORT  void NpyString_release_allocators \
       (size_t, npy_string_allocator *allocators[]);
NPY_NO_EXPORT  PyArray_Descr * PyArray_GetDefaultDescr \
       (PyArray_DTypeMeta *);
NPY_NO_EXPORT  int PyArrayInitDTypeMeta_FromSpec \
       (PyArray_DTypeMeta *, PyArrayDTypeMeta_Spec *);
NPY_NO_EXPORT  PyArray_DTypeMeta * PyArray_CommonDType \
       (PyArray_DTypeMeta *, PyArray_DTypeMeta *);
NPY_NO_EXPORT  PyArray_DTypeMeta * PyArray_PromoteDTypeSequence \
       (npy_intp, PyArray_DTypeMeta **);
NPY_NO_EXPORT  PyArray_ArrFuncs * _PyDataType_GetArrFuncs \
       (const PyArray_Descr *);

#else

#if defined(PY_ARRAY_UNIQUE_SYMBOL)
    #define PyArray_API PY_ARRAY_UNIQUE_SYMBOL
    #define _NPY_VERSION_CONCAT_HELPER2(x, y) x ## y
    #define _NPY_VERSION_CONCAT_HELPER(arg) \
        _NPY_VERSION_CONCAT_HELPER2(arg, PyArray_RUNTIME_VERSION)
    #define PyArray_RUNTIME_VERSION \
        _NPY_VERSION_CONCAT_HELPER(PY_ARRAY_UNIQUE_SYMBOL)
#endif

/* By default do not export API in an .so (was never the case on windows) */
#ifndef NPY_API_SYMBOL_ATTRIBUTE
    #define NPY_API_SYMBOL_ATTRIBUTE NPY_VISIBILITY_HIDDEN
#endif

#if defined(NO_IMPORT) || defined(NO_IMPORT_ARRAY)
extern NPY_API_SYMBOL_ATTRIBUTE void **PyArray_API;
extern NPY_API_SYMBOL_ATTRIBUTE int PyArray_RUNTIME_VERSION;
#else
#if defined(PY_ARRAY_UNIQUE_SYMBOL)
NPY_API_SYMBOL_ATTRIBUTE void **PyArray_API;
NPY_API_SYMBOL_ATTRIBUTE int PyArray_RUNTIME_VERSION;
#else
static void **PyArray_API = NULL;
static int PyArray_RUNTIME_VERSION = 0;
#endif
#endif

#define PyArray_GetNDArrayCVersion \
        (*(unsigned int (*)(void)) \
    PyArray_API[0])
#define PyArray_Type (*(PyTypeObject *)PyArray_API[2])
#define PyArrayDescr_Type (*(PyTypeObject *)PyArray_API[3])
#define PyArrayIter_Type (*(PyTypeObject *)PyArray_API[5])
#define PyArrayMultiIter_Type (*(PyTypeObject *)PyArray_API[6])
#define NPY_NUMUSERTYPES (*(int *)PyArray_API[7])
#define PyBoolArrType_Type (*(PyTypeObject *)PyArray_API[8])
#define _PyArrayScalar_BoolValues ((PyBoolScalarObject *)PyArray_API[9])
#define PyGenericArrType_Type (*(PyTypeObject *)PyArray_API[10])
#define PyNumberArrType_Type (*(PyTypeObject *)PyArray_API[11])
#define PyIntegerArrType_Type (*(PyTypeObject *)PyArray_API[12])
#define PySignedIntegerArrType_Type (*(PyTypeObject *)PyArray_API[13])
#define PyUnsignedIntegerArrType_Type (*(PyTypeObject *)PyArray_API[14])
#define PyInexactArrType_Type (*(PyTypeObject *)PyArray_API[15])
#define PyFloatingArrType_Type (*(PyTypeObject *)PyArray_API[16])
#define PyComplexFloatingArrType_Type (*(PyTypeObject *)PyArray_API[17])
#define PyFlexibleArrType_Type (*(PyTypeObject *)PyArray_API[18])
#define PyCharacterArrType_Type (*(PyTypeObject *)PyArray_API[19])
#define PyByteArrType_Type (*(PyTypeObject *)PyArray_API[20])
#define PyShortArrType_Type (*(PyTypeObject *)PyArray_API[21])
#define PyIntArrType_Type (*(PyTypeObject *)PyArray_API[22])
#define PyLongArrType_Type (*(PyTypeObject *)PyArray_API[23])
#define PyLongLongArrType_Type (*(PyTypeObject *)PyArray_API[24])
#define PyUByteArrType_Type (*(PyTypeObject *)PyArray_API[25])
#define PyUShortArrType_Type (*(PyTypeObject *)PyArray_API[26])
#define PyUIntArrType_Type (*(PyTypeObject *)PyArray_API[27])
#define PyULongArrType_Type (*(PyTypeObject *)PyArray_API[28])
#define PyULongLongArrType_Type (*(PyTypeObject *)PyArray_API[29])
#define PyFloatArrType_Type (*(PyTypeObject *)PyArray_API[30])
#define PyDoubleArrType_Type (*(PyTypeObject *)PyArray_API[31])
#define PyLongDoubleArrType_Type (*(PyTypeObject *)PyArray_API[32])
#define PyCFloatArrType_Type (*(PyTypeObject *)PyArray_API[33])
#define PyCDoubleArrType_Type (*(PyTypeObject *)PyArray_API[34])
#define PyCLongDoubleArrType_Type (*(PyTypeObject *)PyArray_API[35])
#define PyObjectArrType_Type (*(PyTypeObject *)PyArray_API[36])
#define PyStringArrType_Type (*(PyTypeObject *)PyArray_API[37])
#define PyUnicodeArrType_Type (*(PyTypeObject *)PyArray_API[38])
#define PyVoidArrType_Type (*(PyTypeObject *)PyArray_API[39])
#define PyArray_INCREF \
        (*(int (*)(PyArrayObject *)) \
    PyArray_API[42])
#define PyArray_XDECREF \
        (*(int (*)(PyArrayObject *)) \
    PyArray_API[43])
#define PyArray_SetStringFunction \
        (*(void (*)(PyObject *, int)) \
    PyArray_API[44])
#define PyArray_DescrFromType \
        (*(PyArray_Descr * (*)(int)) \
    PyArray_API[45])
#define PyArray_TypeObjectFromType \
        (*(PyObject * (*)(int)) \
    PyArray_API[46])
#define PyArray_Zero \
        (*(char * (*)(PyArrayObject *)) \
    PyArray_API[47])
#define PyArray_One \
        (*(char * (*)(PyArrayObject *)) \
    PyArray_API[48])
#define PyArray_CastToType \
        (*(PyObject * (*)(PyArrayObject *, PyArray_Descr *, int)) \
    PyArray_API[49])
#define PyArray_CopyInto \
        (*(int (*)(PyArrayObject *, PyArrayObject *)) \
    PyArray_API[50])
#define PyArray_CopyAnyInto \
        (*(int (*)(PyArrayObject *, PyArrayObject *)) \
    PyArray_API[51])
#define PyArray_CanCastSafely \
        (*(int (*)(int, int)) \
    PyArray_API[52])
#define PyArray_CanCastTo \
        (*(npy_bool (*)(PyArray_Descr *, PyArray_Descr *)) \
    PyArray_API[53])
#define PyArray_ObjectType \
        (*(int (*)(PyObject *, int)) \
    PyArray_API[54])
#define PyArray_DescrFromObject \
        (*(PyArray_Descr * (*)(PyObject *, PyArray_Descr *)) \
    PyArray_API[55])
#define PyArray_ConvertToCommonType \
        (*(PyArrayObject ** (*)(PyObject *, int *)) \
    PyArray_API[56])
#define PyArray_DescrFromScalar \
        (*(PyArray_Descr * (*)(PyObject *)) \
    PyArray_API[57])
#define PyArray_DescrFromTypeObject \
        (*(PyArray_Descr * (*)(PyObject *)) \
    PyArray_API[58])
#define PyArray_Size \
        (*(npy_intp (*)(PyObject *)) \
    PyArray_API[59])
#define PyArray_Scalar \
        (*(PyObject * (*)(void *, PyArray_Descr *, PyObject *)) \
    PyArray_API[60])
#define PyArray_FromScalar \
        (*(PyObject * (*)(PyObject *, PyArray_Descr *)) \
    PyArray_API[61])
#define PyArray_ScalarAsCtype \
        (*(void (*)(PyObject *, void *)) \
    PyArray_API[62])
#define PyArray_CastScalarToCtype \
        (*(int (*)(PyObject *, void *, PyArray_Descr *)) \
    PyArray_API[63])
#define PyArray_CastScalarDirect \
        (*(int (*)(PyObject *, PyArray_Descr *, void *, int)) \
    PyArray_API[64])

#if NPY_FEATURE_VERSION >= NPY_2_0_API_VERSION
#define PyArray_Pack \
        (*(int (*)(PyArray_Descr *, void *, PyObject *)) \
    PyArray_API[65])
#endif
#define PyArray_FromAny \
        (*(PyObject * (*)(PyObject *, PyArray_Descr *, int, int, int, PyObject *)) \
    PyArray_API[69])
#define PyArray_EnsureArray \
        (*(PyObject * (*)(PyObject *)) \
    PyArray_API[70])
#define PyArray_EnsureAnyArray \
        (*(PyObject * (*)(PyObject *)) \
    PyArray_API[71])
#define PyArray_FromFile \
        (*(PyObject * (*)(FILE *, PyArray_Descr *, npy_intp, char *)) \
    PyArray_API[72])
#define PyArray_FromString \
        (*(PyObject * (*)(char *, npy_intp, PyArray_Descr *, npy_intp, char *)) \
    PyArray_API[73])
#define PyArray_FromBuffer \
        (*(PyObject * (*)(PyObject *, PyArray_Descr *, npy_intp, npy_intp)) \
    PyArray_API[74])
#define PyArray_FromIter \
        (*(PyObject * (*)(PyObject *, PyArray_Descr *, npy_intp)) \
    PyArray_API[75])
#define PyArray_Return \
        (*(PyObject * (*)(PyArrayObject *)) \
    PyArray_API[76])
#define PyArray_GetField \
        (*(PyObject * (*)(PyArrayObject *, PyArray_Descr *, int)) \
    PyArray_API[77])
#define PyArray_SetField \
        (*(int (*)(PyArrayObject *, PyArray_Descr *, int, PyObject *)) \
    PyArray_API[78])
#define PyArray_Byteswap \
        (*(PyObject * (*)(PyArrayObject *, npy_bool)) \
    PyArray_API[79])
#define PyArray_Resize \
        (*(PyObject * (*)(PyArrayObject *, PyArray_Dims *, int, NPY_ORDER NPY_UNUSED(order))) \
    PyArray_API[80])
#define PyArray_CopyObject \
        (*(int (*)(PyArrayObject *, PyObject *)) \
    PyArray_API[84])
#define PyArray_NewCopy \
        (*(PyObject * (*)(PyArrayObject *, NPY_ORDER)) \
    PyArray_API[85])
#define PyArray_ToList \
        (*(PyObject * (*)(PyArrayObject *)) \
    PyArray_API[86])
#define PyArray_ToString \
        (*(PyObject * (*)(PyArrayObject *, NPY_ORDER)) \
    PyArray_API[87])
#define PyArray_ToFile \
        (*(int (*)(PyArrayObject *, FILE *, char *, char *)) \
    PyArray_API[88])
#define PyArray_Dump \
        (*(int (*)(PyObject *, PyObject *, int)) \
    PyArray_API[89])
#define PyArray_Dumps \
        (*(PyObject * (*)(PyObject *, int)) \
    PyArray_API[90])
#define PyArray_ValidType \
        (*(int (*)(int)) \
    PyArray_API[91])
#define PyArray_UpdateFlags \
        (*(void (*)(PyArrayObject *, int)) \
    PyArray_API[92])
#define PyArray_New \
        (*(PyObject * (*)(PyTypeObject *, int, npy_intp const *, int, npy_intp const *, void *, int, int, PyObject *)) \
    PyArray_API[93])
#define PyArray_NewFromDescr \
        (*(PyObject * (*)(PyTypeObject *, PyArray_Descr *, int, npy_intp const *, npy_intp const *, void *, int, PyObject *)) \
    PyArray_API[94])
#define PyArray_DescrNew \
        (*(PyArray_Descr * (*)(PyArray_Descr *)) \
    PyArray_API[95])
#define PyArray_DescrNewFromType \
        (*(PyArray_Descr * (*)(int)) \
    PyArray_API[96])
#define PyArray_GetPriority \
        (*(double (*)(PyObject *, double)) \
    PyArray_API[97])
#define PyArray_IterNew \
        (*(PyObject * (*)(PyObject *)) \
    PyArray_API[98])
#define PyArray_MultiIterNew \
        (*(PyObject* (*)(int, ...)) \
    PyArray_API[99])
#define PyArray_PyIntAsInt \
        (*(int (*)(PyObject *)) \
    PyArray_API[100])
#define PyArray_PyIntAsIntp \
        (*(npy_intp (*)(PyObject *)) \
    PyArray_API[101])
#define PyArray_Broadcast \
        (*(int (*)(PyArrayMultiIterObject *)) \
    PyArray_API[102])
#define PyArray_FillWithScalar \
        (*(int (*)(PyArrayObject *, PyObject *)) \
    PyArray_API[104])
#define PyArray_CheckStrides \
        (*(npy_bool (*)(int, int, npy_intp, npy_intp, npy_intp const *, npy_intp const *)) \
    PyArray_API[105])
#define PyArray_DescrNewByteorder \
        (*(PyArray_Descr * (*)(PyArray_Descr *, char)) \
    PyArray_API[106])
#define PyArray_IterAllButAxis \
        (*(PyObject * (*)(PyObject *, int *)) \
    PyArray_API[107])
#define PyArray_CheckFromAny \
        (*(PyObject * (*)(PyObject *, PyArray_Descr *, int, int, int, PyObject *)) \
    PyArray_API[108])
#define PyArray_FromArray \
        (*(PyObject * (*)(PyArrayObject *, PyArray_Descr *, int)) \
    PyArray_API[109])
#define PyArray_FromInterface \
        (*(PyObject * (*)(PyObject *)) \
    PyArray_API[110])
#define PyArray_FromStructInterface \
        (*(PyObject * (*)(PyObject *)) \
    PyArray_API[111])
#define PyArray_FromArrayAttr \
        (*(PyObject * (*)(PyObject *, PyArray_Descr *, PyObject *)) \
    PyArray_API[112])
#define PyArray_ScalarKind \
        (*(NPY_SCALARKIND (*)(int, PyArrayObject **)) \
    PyArray_API[113])
#define PyArray_CanCoerceScalar \
        (*(int (*)(int, int, NPY_SCALARKIND)) \
    PyArray_API[114])
#define PyArray_CanCastScalar \
        (*(npy_bool (*)(PyTypeObject *, PyTypeObject *)) \
    PyArray_API[116])
#define PyArray_RemoveSmallest \
        (*(int (*)(PyArrayMultiIterObject *)) \
    PyArray_API[118])
#define PyArray_ElementStrides \
        (*(int (*)(PyObject *)) \
    PyArray_API[119])
#define PyArray_Item_INCREF \
        (*(void (*)(char *, PyArray_Descr *)) \
    PyArray_API[120])
#define PyArray_Item_XDECREF \
        (*(void (*)(char *, PyArray_Descr *)) \
    PyArray_API[121])
#define PyArray_Transpose \
        (*(PyObject * (*)(PyArrayObject *, PyArray_Dims *)) \
    PyArray_API[123])
#define PyArray_TakeFrom \
        (*(PyObject * (*)(PyArrayObject *, PyObject *, int, PyArrayObject *, NPY_CLIPMODE)) \
    PyArray_API[124])
#define PyArray_PutTo \
        (*(PyObject * (*)(PyArrayObject *, PyObject*, PyObject *, NPY_CLIPMODE)) \
    PyArray_API[125])
#define PyArray_PutMask \
        (*(PyObject * (*)(PyArrayObject *, PyObject*, PyObject*)) \
    PyArray_API[126])
#define PyArray_Repeat \
        (*(PyObject * (*)(PyArrayObject *, PyObject *, int)) \
    PyArray_API[127])
#define PyArray_Choose \
        (*(PyObject * (*)(PyArrayObject *, PyObject *, PyArrayObject *, NPY_CLIPMODE)) \
    PyArray_API[128])
#define PyArray_Sort \
        (*(int (*)(PyArrayObject *, int, NPY_SORTKIND)) \
    PyArray_API[129])
#define PyArray_ArgSort \
        (*(PyObject * (*)(PyArrayObject *, int, NPY_SORTKIND)) \
    PyArray_API[130])
#define PyArray_SearchSorted \
        (*(PyObject * (*)(PyArrayObject *, PyObject *, NPY_SEARCHSIDE, PyObject *)) \
    PyArray_API[131])
#define PyArray_ArgMax \
        (*(PyObject * (*)(PyArrayObject *, int, PyArrayObject *)) \
    PyArray_API[132])
#define PyArray_ArgMin \
        (*(PyObject * (*)(PyArrayObject *, int, PyArrayObject *)) \
    PyArray_API[133])
#define PyArray_Reshape \
        (*(PyObject * (*)(PyArrayObject *, PyObject *)) \
    PyArray_API[134])
#define PyArray_Newshape \
        (*(PyObject * (*)(PyArrayObject *, PyArray_Dims *, NPY_ORDER)) \
    PyArray_API[135])
#define PyArray_Squeeze \
        (*(PyObject * (*)(PyArrayObject *)) \
    PyArray_API[136])
#define PyArray_View \
        (*(PyObject * (*)(PyArrayObject *, PyArray_Descr *, PyTypeObject *)) \
    PyArray_API[137])
#define PyArray_SwapAxes \
        (*(PyObject * (*)(PyArrayObject *, int, int)) \
    PyArray_API[138])
#define PyArray_Max \
        (*(PyObject * (*)(PyArrayObject *, int, PyArrayObject *)) \
    PyArray_API[139])
#define PyArray_Min \
        (*(PyObject * (*)(PyArrayObject *, int, PyArrayObject *)) \
    PyArray_API[140])
#define PyArray_Ptp \
        (*(PyObject * (*)(PyArrayObject *, int, PyArrayObject *)) \
    PyArray_API[141])
#define PyArray_Mean \
        (*(PyObject * (*)(PyArrayObject *, int, int, PyArrayObject *)) \
    PyArray_API[142])
#define PyArray_Trace \
        (*(PyObject * (*)(PyArrayObject *, int, int, int, int, PyArrayObject *)) \
    PyArray_API[143])
#define PyArray_Diagonal \
        (*(PyObject * (*)(PyArrayObject *, int, int, int)) \
    PyArray_API[144])
#define PyArray_Clip \
        (*(PyObject * (*)(PyArrayObject *, PyObject *, PyObject *, PyArrayObject *)) \
    PyArray_API[145])
#define PyArray_Conjugate \
        (*(PyObject * (*)(PyArrayObject *, PyArrayObject *)) \
    PyArray_API[146])
#define PyArray_Nonzero \
        (*(PyObject * (*)(PyArrayObject *)) \
    PyArray_API[147])
#define PyArray_Std \
        (*(PyObject * (*)(PyArrayObject *, int, int, PyArrayObject *, int)) \
    PyArray_API[148])
#define PyArray_Sum \
        (*(PyObject * (*)(PyArrayObject *, int, int, PyArrayObject *)) \
    PyArray_API[149])
#define PyArray_CumSum \
        (*(PyObject * (*)(PyArrayObject *, int, int, PyArrayObject *)) \
    PyArray_API[150])
#define PyArray_Prod \
        (*(PyObject * (*)(PyArrayObject *, int, int, PyArrayObject *)) \
    PyArray_API[151])
#define PyArray_CumProd \
        (*(PyObject * (*)(PyArrayObject *, int, int, PyArrayObject *)) \
    PyArray_API[152])
#define PyArray_All \
        (*(PyObject * (*)(PyArrayObject *, int, PyArrayObject *)) \
    PyArray_API[153])
#define PyArray_Any \
        (*(PyObject * (*)(PyArrayObject *, int, PyArrayObject *)) \
    PyArray_API[154])
#define PyArray_Compress \
        (*(PyObject * (*)(PyArrayObject *, PyObject *, int, PyArrayObject *)) \
    PyArray_API[155])
#define PyArray_Flatten \
        (*(PyObject * (*)(PyArrayObject *, NPY_ORDER)) \
    PyArray_API[156])
#define PyArray_Ravel \
        (*(PyObject * (*)(PyArrayObject *, NPY_ORDER)) \
    PyArray_API[157])
#define PyArray_MultiplyList \
        (*(npy_intp (*)(npy_intp const *, int)) \
    PyArray_API[158])
#define PyArray_MultiplyIntList \
        (*(int (*)(int const *, int)) \
    PyArray_API[159])
#define PyArray_GetPtr \
        (*(void * (*)(PyArrayObject *, npy_intp const*)) \
    PyArray_API[160])
#define PyArray_CompareLists \
        (*(int (*)(npy_intp const *, npy_intp const *, int)) \
    PyArray_API[161])
#define PyArray_AsCArray \
        (*(int (*)(PyObject **, void *, npy_intp *, int, PyArray_Descr*)) \
    PyArray_API[162])
#define PyArray_Free \
        (*(int (*)(PyObject *, void *)) \
    PyArray_API[165])
#define PyArray_Converter \
        (*(int (*)(PyObject *, PyObject **)) \
    PyArray_API[166])
#define PyArray_IntpFromSequence \
        (*(int (*)(PyObject *, npy_intp *, int)) \
    PyArray_API[167])
#define PyArray_Concatenate \
        (*(PyObject * (*)(PyObject *, int)) \
    PyArray_API[168])
#define PyArray_InnerProduct \
        (*(PyObject * (*)(PyObject *, PyObject *)) \
    PyArray_API[169])
#define PyArray_MatrixProduct \
        (*(PyObject * (*)(PyObject *, PyObject *)) \
    PyArray_API[170])
#define PyArray_Correlate \
        (*(PyObject * (*)(PyObject *, PyObject *, int)) \
    PyArray_API[172])
#define PyArray_DescrConverter \
        (*(int (*)(PyObject *, PyArray_Descr **)) \
    PyArray_API[174])
#define PyArray_DescrConverter2 \
        (*(int (*)(PyObject *, PyArray_Descr **)) \
    PyArray_API[175])
#define PyArray_IntpConverter \
        (*(int (*)(PyObject *, PyArray_Dims *)) \
    PyArray_API[176])
#define PyArray_BufferConverter \
        (*(int (*)(PyObject *, PyArray_Chunk *)) \
    PyArray_API[177])
#define PyArray_AxisConverter \
        (*(int (*)(PyObject *, int *)) \
    PyArray_API[178])
#define PyArray_BoolConverter \
        (*(int (*)(PyObject *, npy_bool *)) \
    PyArray_API[179])
#define PyArray_ByteorderConverter \
        (*(int (*)(PyObject *, char *)) \
    PyArray_API[180])
#define PyArray_OrderConverter \
        (*(int (*)(PyObject *, NPY_ORDER *)) \
    PyArray_API[181])
#define PyArray_EquivTypes \
        (*(unsigned char (*)(PyArray_Descr *, PyArray_Descr *)) \
    PyArray_API[182])
#define PyArray_Zeros \
        (*(PyObject * (*)(int, npy_intp const *, PyArray_Descr *, int)) \
    PyArray_API[183])
#define PyArray_Empty \
        (*(PyObject * (*)(int, npy_intp const *, PyArray_Descr *, int)) \
    PyArray_API[184])
#define PyArray_Where \
        (*(PyObject * (*)(PyObject *, PyObject *, PyObject *)) \
    PyArray_API[185])
#define PyArray_Arange \
        (*(PyObject * (*)(double, double, double, int)) \
    PyArray_API[186])
#define PyArray_ArangeObj \
        (*(PyObject * (*)(PyObject *, PyObject *, PyObject *, PyArray_Descr *)) \
    PyArray_API[187])
#define PyArray_SortkindConverter \
        (*(int (*)(PyObject *, NPY_SORTKIND *)) \
    PyArray_API[188])
#define PyArray_LexSort \
        (*(PyObject * (*)(PyObject *, int)) \
    PyArray_API[189])
#define PyArray_Round \
        (*(PyObject * (*)(PyArrayObject *, int, PyArrayObject *)) \
    PyArray_API[190])
#define PyArray_EquivTypenums \
        (*(unsigned char (*)(int, int)) \
    PyArray_API[191])
#define PyArray_RegisterDataType \
        (*(int (*)(PyArray_DescrProto *)) \
    PyArray_API[192])
#define PyArray_RegisterCastFunc \
        (*(int (*)(PyArray_Descr *, int, PyArray_VectorUnaryFunc *)) \
    PyArray_API[193])
#define PyArray_RegisterCanCast \
        (*(int (*)(PyArray_Descr *, int, NPY_SCALARKIND)) \
    PyArray_API[194])
#define PyArray_InitArrFuncs \
        (*(void (*)(PyArray_ArrFuncs *)) \
    PyArray_API[195])
#define PyArray_IntTupleFromIntp \
        (*(PyObject * (*)(int, npy_intp const *)) \
    PyArray_API[196])
#define PyArray_ClipmodeConverter \
        (*(int (*)(PyObject *, NPY_CLIPMODE *)) \
    PyArray_API[198])
#define PyArray_OutputConverter \
        (*(int (*)(PyObject *, PyArrayObject **)) \
    PyArray_API[199])
#define PyArray_BroadcastToShape \
        (*(PyObject * (*)(PyObject *, npy_intp *, int)) \
    PyArray_API[200])
#define PyArray_DescrAlignConverter \
        (*(int (*)(PyObject *, PyArray_Descr **)) \
    PyArray_API[203])
#define PyArray_DescrAlignConverter2 \
        (*(int (*)(PyObject *, PyArray_Descr **)) \
    PyArray_API[204])
#define PyArray_SearchsideConverter \
        (*(int (*)(PyObject *, void *)) \
    PyArray_API[205])
#define PyArray_CheckAxis \
        (*(PyObject * (*)(PyArrayObject *, int *, int)) \
    PyArray_API[206])
#define PyArray_OverflowMultiplyList \
        (*(npy_intp (*)(npy_intp const *, int)) \
    PyArray_API[207])
#define PyArray_MultiIterFromObjects \
        (*(PyObject* (*)(PyObject **, int, int, ...)) \
    PyArray_API[209])
#define PyArray_GetEndianness \
        (*(int (*)(void)) \
    PyArray_API[210])
#define PyArray_GetNDArrayCFeatureVersion \
        (*(unsigned int (*)(void)) \
    PyArray_API[211])
#define PyArray_Correlate2 \
        (*(PyObject * (*)(PyObject *, PyObject *, int)) \
    PyArray_API[212])
#define PyArray_NeighborhoodIterNew \
        (*(PyObject* (*)(PyArrayIterObject *, const npy_intp *, int, PyArrayObject*)) \
    PyArray_API[213])
#define PyTimeIntegerArrType_Type (*(PyTypeObject *)PyArray_API[214])
#define PyDatetimeArrType_Type (*(PyTypeObject *)PyArray_API[215])
#define PyTimedeltaArrType_Type (*(PyTypeObject *)PyArray_API[216])
#define PyHalfArrType_Type (*(PyTypeObject *)PyArray_API[217])
#define NpyIter_Type (*(PyTypeObject *)PyArray_API[218])
#define NpyIter_New \
        (*(NpyIter * (*)(PyArrayObject *, npy_uint32, NPY_ORDER, NPY_CASTING, PyArray_Descr*)) \
    PyArray_API[224])
#define NpyIter_MultiNew \
        (*(NpyIter * (*)(int, PyArrayObject **, npy_uint32, NPY_ORDER, NPY_CASTING, npy_uint32 *, PyArray_Descr **)) \
    PyArray_API[225])
#define NpyIter_AdvancedNew \
        (*(NpyIter * (*)(int, PyArrayObject **, npy_uint32, NPY_ORDER, NPY_CASTING, npy_uint32 *, PyArray_Descr **, int, int **, npy_intp *, npy_intp)) \
    PyArray_API[226])
#define NpyIter_Copy \
        (*(NpyIter * (*)(NpyIter *)) \
    PyArray_API[227])
#define NpyIter_Deallocate \
        (*(int (*)(NpyIter *)) \
    PyArray_API[228])
#define NpyIter_HasDelayedBufAlloc \
        (*(npy_bool (*)(NpyIter *)) \
    PyArray_API[229])
#define NpyIter_HasExternalLoop \
        (*(npy_bool (*)(NpyIter *)) \
    PyArray_API[230])
#define NpyIter_EnableExternalLoop \
        (*(int (*)(NpyIter *)) \
    PyArray_API[231])
#define NpyIter_GetInnerStrideArray \
        (*(npy_intp * (*)(NpyIter *)) \
    PyArray_API[232])
#define NpyIter_GetInnerLoopSizePtr \
        (*(npy_intp * (*)(NpyIter *)) \
    PyArray_API[233])
#define NpyIter_Reset \
        (*(int (*)(NpyIter *, char **)) \
    PyArray_API[234])
#define NpyIter_ResetBasePointers \
        (*(int (*)(NpyIter *, char **, char **)) \
    PyArray_API[235])
#define NpyIter_ResetToIterIndexRange \
        (*(int (*)(NpyIter *, npy_intp, npy_intp, char **)) \
    PyArray_API[236])
#define NpyIter_GetNDim \
        (*(int (*)(NpyIter *)) \
    PyArray_API[237])
#define NpyIter_GetNOp \
        (*(int (*)(NpyIter *)) \
    PyArray_API[238])
#define NpyIter_GetIterNext \
        (*(NpyIter_IterNextFunc * (*)(NpyIter *, char **)) \
    PyArray_API[239])
#define NpyIter_GetIterSize \
        (*(npy_intp (*)(NpyIter *)) \
    PyArray_API[240])
#define NpyIter_GetIterIndexRange \
        (*(void (*)(NpyIter *, npy_intp *, npy_intp *)) \
    PyArray_API[241])
#define NpyIter_GetIterIndex \
        (*(npy_intp (*)(NpyIter *)) \
    PyArray_API[242])
#define NpyIter_GotoIterIndex \
        (*(int (*)(NpyIter *, npy_intp)) \
    PyArray_API[243])
#define NpyIter_HasMultiIndex \
        (*(npy_bool (*)(NpyIter *)) \
    PyArray_API[244])
#define NpyIter_GetShape \
        (*(int (*)(NpyIter *, npy_intp *)) \
    PyArray_API[245])
#define NpyIter_GetGetMultiIndex \
        (*(NpyIter_GetMultiIndexFunc * (*)(NpyIter *, char **)) \
    PyArray_API[246])
#define NpyIter_GotoMultiIndex \
        (*(int (*)(NpyIter *, npy_intp const *)) \
    PyArray_API[247])
#define NpyIter_RemoveMultiIndex \
        (*(int (*)(NpyIter *)) \
    PyArray_API[248])
#define NpyIter_HasIndex \
        (*(npy_bool (*)(NpyIter *)) \
    PyArray_API[249])
#define NpyIter_IsBuffered \
        (*(npy_bool (*)(NpyIter *)) \
    PyArray_API[250])
#define NpyIter_IsGrowInner \
        (*(npy_bool (*)(NpyIter *)) \
    PyArray_API[251])
#define NpyIter_GetBufferSize \
        (*(npy_intp (*)(NpyIter *)) \
    PyArray_API[252])
#define NpyIter_GetIndexPtr \
        (*(npy_intp * (*)(NpyIter *)) \
    PyArray_API[253])
#define NpyIter_GotoIndex \
        (*(int (*)(NpyIter *, npy_intp)) \
    PyArray_API[254])
#define NpyIter_GetDataPtrArray \
        (*(char ** (*)(NpyIter *)) \
    PyArray_API[255])
#define NpyIter_GetDescrArray \
        (*(PyArray_Descr ** (*)(NpyIter *)) \
    PyArray_API[256])
#define NpyIter_GetOperandArray \
        (*(PyArrayObject ** (*)(NpyIter *)) \
    PyArray_API[257])
#define NpyIter_GetIterView \
        (*(PyArrayObject * (*)(NpyIter *, npy_intp)) \
    PyArray_API[258])
#define NpyIter_GetReadFlags \
        (*(void (*)(NpyIter *, char *)) \
    PyArray_API[259])
#define NpyIter_GetWriteFlags \
        (*(void (*)(NpyIter *, char *)) \
    PyArray_API[260])
#define NpyIter_DebugPrint \
        (*(void (*)(NpyIter *)) \
    PyArray_API[261])
#define NpyIter_IterationNeedsAPI \
        (*(npy_bool (*)(NpyIter *)) \
    PyArray_API[262])
#define NpyIter_GetInnerFixedStrideArray \
        (*(void (*)(NpyIter *, npy_intp *)) \
    PyArray_API[263])
#define NpyIter_RemoveAxis \
        (*(int (*)(NpyIter *, int)) \
    PyArray_API[264])
#define NpyIter_GetAxisStrideArray \
        (*(npy_intp * (*)(NpyIter *, int)) \
    PyArray_API[265])
#define NpyIter_RequiresBuffering \
        (*(npy_bool (*)(NpyIter *)) \
    PyArray_API[266])
#define NpyIter_GetInitialDataPtrArray \
        (*(char ** (*)(NpyIter *)) \
    PyArray_API[267])
#define NpyIter_CreateCompatibleStrides \
        (*(int (*)(NpyIter *, npy_intp, npy_intp *)) \
    PyArray_API[268])
#define PyArray_CastingConverter \
        (*(int (*)(PyObject *, NPY_CASTING *)) \
    PyArray_API[269])
#define PyArray_CountNonzero \
        (*(npy_intp (*)(PyArrayObject *)) \
    PyArray_API[270])
#define PyArray_PromoteTypes \
        (*(PyArray_Descr * (*)(PyArray_Descr *, PyArray_Descr *)) \
    PyArray_API[271])
#define PyArray_MinScalarType \
        (*(PyArray_Descr * (*)(PyArrayObject *)) \
    PyArray_API[272])
#define PyArray_ResultType \
        (*(PyArray_Descr * (*)(npy_intp, PyArrayObject *arrs[], npy_intp, PyArray_Descr *descrs[])) \
    PyArray_API[273])
#define PyArray_CanCastArrayTo \
        (*(npy_bool (*)(PyArrayObject *, PyArray_Descr *, NPY_CASTING)) \
    PyArray_API[274])
#define PyArray_CanCastTypeTo \
        (*(npy_bool (*)(PyArray_Descr *, PyArray_Descr *, NPY_CASTING)) \
    PyArray_API[275])
#define PyArray_EinsteinSum \
        (*(PyArrayObject * (*)(char *, npy_intp, PyArrayObject **, PyArray_Descr *, NPY_ORDER, NPY_CASTING, PyArrayObject *)) \
    PyArray_API[276])
#define PyArray_NewLikeArray \
        (*(PyObject * (*)(PyArrayObject *, NPY_ORDER, PyArray_Descr *, int)) \
    PyArray_API[277])
#define PyArray_ConvertClipmodeSequence \
        (*(int (*)(PyObject *, NPY_CLIPMODE *, int)) \
    PyArray_API[279])
#define PyArray_MatrixProduct2 \
        (*(PyObject * (*)(PyObject *, PyObject *, PyArrayObject*)) \
    PyArray_API[280])
#define NpyIter_IsFirstVisit \
        (*(npy_bool (*)(NpyIter *, int)) \
    PyArray_API[281])
#define PyArray_SetBaseObject \
        (*(int (*)(PyArrayObject *, PyObject *)) \
    PyArray_API[282])
#define PyArray_CreateSortedStridePerm \
        (*(void (*)(int, npy_intp const *, npy_stride_sort_item *)) \
    PyArray_API[283])
#define PyArray_RemoveAxesInPlace \
        (*(void (*)(PyArrayObject *, const npy_bool *)) \
    PyArray_API[284])
#define PyArray_DebugPrint \
        (*(void (*)(PyArrayObject *)) \
    PyArray_API[285])
#define PyArray_FailUnlessWriteable \
        (*(int (*)(PyArrayObject *, const char *)) \
    PyArray_API[286])
#define PyArray_SetUpdateIfCopyBase \
        (*(int (*)(PyArrayObject *, PyArrayObject *)) \
    PyArray_API[287])
#define PyDataMem_NEW \
        (*(void * (*)(size_t)) \
    PyArray_API[288])
#define PyDataMem_FREE \
        (*(void (*)(void *)) \
    PyArray_API[289])
#define PyDataMem_RENEW \
        (*(void * (*)(void *, size_t)) \
    PyArray_API[290])
#define NPY_DEFAULT_ASSIGN_CASTING (*(NPY_CASTING *)PyArray_API[292])
#define PyArray_Partition \
        (*(int (*)(PyArrayObject *, PyArrayObject *, int, NPY_SELECTKIND)) \
    PyArray_API[296])
#define PyArray_ArgPartition \
        (*(PyObject * (*)(PyArrayObject *, PyArrayObject *, int, NPY_SELECTKIND)) \
    PyArray_API[297])
#define PyArray_SelectkindConverter \
        (*(int (*)(PyObject *, NPY_SELECTKIND *)) \
    PyArray_API[298])
#define PyDataMem_NEW_ZEROED \
        (*(void * (*)(size_t, size_t)) \
    PyArray_API[299])
#define PyArray_CheckAnyScalarExact \
        (*(int (*)(PyObject *)) \
    PyArray_API[300])
#define PyArray_ResolveWritebackIfCopy \
        (*(int (*)(PyArrayObject *)) \
    PyArray_API[302])
#define PyArray_SetWritebackIfCopyBase \
        (*(int (*)(PyArrayObject *, PyArrayObject *)) \
    PyArray_API[303])

#if NPY_FEATURE_VERSION >= NPY_1_22_API_VERSION
#define PyDataMem_SetHandler \
        (*(PyObject * (*)(PyObject *)) \
    PyArray_API[304])
#endif

#if NPY_FEATURE_VERSION >= NPY_1_22_API_VERSION
#define PyDataMem_GetHandler \
        (*(PyObject * (*)(void)) \
    PyArray_API[305])
#endif
#define PyDataMem_DefaultHandler (*(PyObject* *)PyArray_API[306])

#if NPY_FEATURE_VERSION >= NPY_2_0_API_VERSION
#define NpyDatetime_ConvertDatetime64ToDatetimeStruct \
        (*(int (*)(PyArray_DatetimeMetaData *, npy_datetime, npy_datetimestruct *)) \
    PyArray_API[307])
#endif

#if NPY_FEATURE_VERSION >= NPY_2_0_API_VERSION
#define NpyDatetime_ConvertDatetimeStructToDatetime64 \
        (*(int (*)(PyArray_DatetimeMetaData *, const npy_datetimestruct *, npy_datetime *)) \
    PyArray_API[308])
#endif

#if NPY_FEATURE_VERSION >= NPY_2_0_API_VERSION
#define NpyDatetime_ConvertPyDateTimeToDatetimeStruct \
        (*(int (*)(PyObject *, npy_datetimestruct *, NPY_DATETIMEUNIT *, int)) \
    PyArray_API[309])
#endif

#if NPY_FEATURE_VERSION >= NPY_2_0_API_VERSION
#define NpyDatetime_GetDatetimeISO8601StrLen \
        (*(int (*)(int, NPY_DATETIMEUNIT)) \
    PyArray_API[310])
#endif

#if NPY_FEATURE_VERSION >= NPY_2_0_API_VERSION
#define NpyDatetime_MakeISO8601Datetime \
        (*(int (*)(npy_datetimestruct *, char *, npy_intp, int, int, NPY_DATETIMEUNIT, int, NPY_CASTING)) \
    PyArray_API[311])
#endif

#if NPY_FEATURE_VERSION >= NPY_2_0_API_VERSION
#define NpyDatetime_ParseISO8601Datetime \
        (*(int (*)(char const *, Py_ssize_t, NPY_DATETIMEUNIT, NPY_CASTING, npy_datetimestruct *, NPY_DATETIMEUNIT *, npy_bool *)) \
    PyArray_API[312])
#endif

#if NPY_FEATURE_VERSION >= NPY_2_0_API_VERSION
#define NpyString_load \
        (*(int (*)(npy_string_allocator *, const npy_packed_static_string *, npy_static_string *)) \
    PyArray_API[313])
#endif

#if NPY_FEATURE_VERSION >= NPY_2_0_API_VERSION
#define NpyString_pack \
        (*(int (*)(npy_string_allocator *, npy_packed_static_string *, const char *, size_t)) \
    PyArray_API[314])
#endif

#if NPY_FEATURE_VERSION >= NPY_2_0_API_VERSION
#define NpyString_pack_null \
        (*(int (*)(npy_string_allocator *, npy_packed_static_string *)) \
    PyArray_API[315])
#endif

#if NPY_FEATURE_VERSION >= NPY_2_0_API_VERSION
#define NpyString_acquire_allocator \
        (*(npy_string_allocator * (*)(const PyArray_StringDTypeObject *)) \
    PyArray_API[316])
#endif

#if NPY_FEATURE_VERSION >= NPY_2_0_API_VERSION
#define NpyString_acquire_allocators \
        (*(void (*)(size_t, PyArray_Descr *const descrs[], npy_string_allocator *allocators[])) \
    PyArray_API[317])
#endif

#if NPY_FEATURE_VERSION >= NPY_2_0_API_VERSION
#define NpyString_release_allocator \
        (*(void (*)(npy_string_allocator *)) \
    PyArray_API[318])
#endif

#if NPY_FEATURE_VERSION >= NPY_2_0_API_VERSION
#define NpyString_release_allocators \
        (*(void (*)(size_t, npy_string_allocator *allocators[])) \
    PyArray_API[319])
#endif

#if NPY_FEATURE_VERSION >= NPY_2_0_API_VERSION
#define PyArray_GetDefaultDescr \
        (*(PyArray_Descr * (*)(PyArray_DTypeMeta *)) \
    PyArray_API[361])
#endif

#if NPY_FEATURE_VERSION >= NPY_2_0_API_VERSION
#define PyArrayInitDTypeMeta_FromSpec \
        (*(int (*)(PyArray_DTypeMeta *, PyArrayDTypeMeta_Spec *)) \
    PyArray_API[362])
#endif

#if NPY_FEATURE_VERSION >= NPY_2_0_API_VERSION
#define PyArray_CommonDType \
        (*(PyArray_DTypeMeta * (*)(PyArray_DTypeMeta *, PyArray_DTypeMeta *)) \
    PyArray_API[363])
#endif

#if NPY_FEATURE_VERSION >= NPY_2_0_API_VERSION
#define PyArray_PromoteDTypeSequence \
        (*(PyArray_DTypeMeta * (*)(npy_intp, PyArray_DTypeMeta **)) \
    PyArray_API[364])
#endif
#define _PyDataType_GetArrFuncs \
        (*(PyArray_ArrFuncs * (*)(const PyArray_Descr *)) \
    PyArray_API[365])

/*
 * The DType classes are inconvenient for the Python generation so exposed
 * manually in the header below  (may be moved).
 */
#include "numpy/_public_dtype_api_table.h"

#if !defined(NO_IMPORT_ARRAY) && !defined(NO_IMPORT)
static int
_import_array(void)
{
  int st;
  PyObject *numpy = PyImport_ImportModule("numpy._core._multiarray_umath");
  if (numpy == NULL && PyErr_ExceptionMatches(PyExc_ModuleNotFoundError)) {
    PyErr_Clear();
    numpy = PyImport_ImportModule("numpy.core._multiarray_umath");
  }

  if (numpy == NULL) {
      return -1;
  }

  PyObject *c_api = PyObject_GetAttrString(numpy, "_ARRAY_API");
  Py_DECREF(numpy);
  if (c_api == NULL) {
      return -1;
  }

  if (!PyCapsule_CheckExact(c_api)) {
      PyErr_SetString(PyExc_RuntimeError, "_ARRAY_API is not PyCapsule object");
      Py_DECREF(c_api);
      return -1;
  }
  PyArray_API = (void **)PyCapsule_GetPointer(c_api, NULL);
  Py_DECREF(c_api);
  if (PyArray_API == NULL) {
      PyErr_SetString(PyExc_RuntimeError, "_ARRAY_API is NULL pointer");
      return -1;
  }

  /*
   * On exceedingly few platforms these sizes may not match, in which case
   * We do not support older NumPy versions at all.
   */
  if (sizeof(Py_ssize_t) != sizeof(Py_intptr_t) &&
        PyArray_RUNTIME_VERSION < NPY_2_0_API_VERSION) {
    PyErr_Format(PyExc_RuntimeError,
        "module compiled against NumPy 2.0 but running on NumPy 1.x. "
        "Unfortunately, this is not supported on niche platforms where "
        "`sizeof(size_t) != sizeof(inptr_t)`.");
  }
  /*
   * Perform runtime check of C API version.  As of now NumPy 2.0 is ABI
   * backwards compatible (in the exposed feature subset!) for all practical
   * purposes.
   */
  if (NPY_VERSION < PyArray_GetNDArrayCVersion()) {
      PyErr_Format(PyExc_RuntimeError, "module compiled against "\
             "ABI version 0x%x but this version of numpy is 0x%x", \
             (int) NPY_VERSION, (int) PyArray_GetNDArrayCVersion());
      return -1;
  }
  PyArray_RUNTIME_VERSION = (int)PyArray_GetNDArrayCFeatureVersion();
  if (NPY_FEATURE_VERSION > PyArray_RUNTIME_VERSION) {
      PyErr_Format(PyExc_RuntimeError,
             "module was compiled against NumPy C-API version 0x%x "
             "(NumPy " NPY_FEATURE_VERSION_STRING ") "
             "but the running NumPy has C-API version 0x%x. "
             "Check the section C-API incompatibility at the "
             "Troubleshooting ImportError section at "
             "https://numpy.org/devdocs/user/troubleshooting-importerror.html"
             "#c-api-incompatibility "
             "for indications on how to solve this problem.",
             (int)NPY_FEATURE_VERSION, PyArray_RUNTIME_VERSION);
      return -1;
  }

  /*
   * Perform runtime check of endianness and check it matches the one set by
   * the headers (npy_endian.h) as a safeguard
   */
  st = PyArray_GetEndianness();
  if (st == NPY_CPU_UNKNOWN_ENDIAN) {
      PyErr_SetString(PyExc_RuntimeError,
                      "FATAL: module compiled as unknown endian");
      return -1;
  }
#if NPY_BYTE_ORDER == NPY_BIG_ENDIAN
  if (st != NPY_CPU_BIG) {
      PyErr_SetString(PyExc_RuntimeError,
                      "FATAL: module compiled as big endian, but "
                      "detected different endianness at runtime");
      return -1;
  }
#elif NPY_BYTE_ORDER == NPY_LITTLE_ENDIAN
  if (st != NPY_CPU_LITTLE) {
      PyErr_SetString(PyExc_RuntimeError,
                      "FATAL: module compiled as little endian, but "
                      "detected different endianness at runtime");
      return -1;
  }
#endif

  return 0;
}

#define import_array() { \
  if (_import_array() < 0) { \
    PyErr_Print(); \
    PyErr_SetString( \
        PyExc_ImportError, \
        "numpy._core.multiarray failed to import" \
    ); \
    return NULL; \
  } \
}

#define import_array1(ret) { \
  if (_import_array() < 0) { \
    PyErr_Print(); \
    PyErr_SetString( \
        PyExc_ImportError, \
        "numpy._core.multiarray failed to import" \
    ); \
    return ret; \
  } \
}

#define import_array2(msg, ret) { \
  if (_import_array() < 0) { \
    PyErr_Print(); \
    PyErr_SetString(PyExc_ImportError, msg); \
    return ret; \
  } \
}

#endif

#endif
```
