## Supplementary software v0.2.1 for "Virtual control arms for paediatric myopia trials: external validation of axial-elongation models": __ufunc_api.c

```
/* These pointers will be stored in the C-object for use in other
    extension modules
*/

void *PyUFunc_API[] = {
        (void *) &PyUFunc_Type,
        (void *) PyUFunc_FromFuncAndData,
        (void *) PyUFunc_RegisterLoopForType,
        NULL,
        (void *) PyUFunc_f_f_As_d_d,
        (void *) PyUFunc_d_d,
        (void *) PyUFunc_f_f,
        (void *) PyUFunc_g_g,
        (void *) PyUFunc_F_F_As_D_D,
        (void *) PyUFunc_F_F,
        (void *) PyUFunc_D_D,
        (void *) PyUFunc_G_G,
        (void *) PyUFunc_O_O,
        (void *) PyUFunc_ff_f_As_dd_d,
        (void *) PyUFunc_ff_f,
        (void *) PyUFunc_dd_d,
        (void *) PyUFunc_gg_g,
        (void *) PyUFunc_FF_F_As_DD_D,
        (void *) PyUFunc_DD_D,
        (void *) PyUFunc_FF_F,
        (void *) PyUFunc_GG_G,
        (void *) PyUFunc_OO_O,
        (void *) PyUFunc_O_O_method,
        (void *) PyUFunc_OO_O_method,
        (void *) PyUFunc_On_Om,
        NULL,
        NULL,
        (void *) PyUFunc_clearfperr,
        (void *) PyUFunc_getfperr,
        NULL,
        (void *) PyUFunc_ReplaceLoopBySignature,
        (void *) PyUFunc_FromFuncAndDataAndSignature,
        NULL,
        (void *) PyUFunc_e_e,
        (void *) PyUFunc_e_e_As_f_f,
        (void *) PyUFunc_e_e_As_d_d,
        (void *) PyUFunc_ee_e,
        (void *) PyUFunc_ee_e_As_ff_f,
        (void *) PyUFunc_ee_e_As_dd_d,
        (void *) PyUFunc_DefaultTypeResolver,
        (void *) PyUFunc_ValidateCasting,
        (void *) PyUFunc_RegisterLoopForDescr,
        (void *) PyUFunc_FromFuncAndDataAndSignatureAndIdentity,
        (void *) PyUFunc_AddLoopFromSpec,
        (void *) PyUFunc_AddPromoter,
        (void *) PyUFunc_AddWrappingLoop,
        (void *) PyUFunc_GiveFloatingpointErrors
};
```
