## Supplementary software v0.2.1 for "Virtual control arms for paediatric myopia trials: external validation of axial-elongation models": __ufunc_api.h

```
#ifdef _UMATHMODULE

extern NPY_NO_EXPORT PyTypeObject PyUFunc_Type;

extern NPY_NO_EXPORT PyTypeObject PyUFunc_Type;

NPY_NO_EXPORT  PyObject * PyUFunc_FromFuncAndData \
       (PyUFuncGenericFunction *, void *const *, const char *, int, int, int, int, const char *, const char *, int);
NPY_NO_EXPORT  int PyUFunc_RegisterLoopForType \
       (PyUFuncObject *, int, PyUFuncGenericFunction, const int *, void *);
NPY_NO_EXPORT  void PyUFunc_f_f_As_d_d \
       (char **, npy_intp const *, npy_intp const *, void *);
NPY_NO_EXPORT  void PyUFunc_d_d \
       (char **, npy_intp const *, npy_intp const *, void *);
NPY_NO_EXPORT  void PyUFunc_f_f \
       (char **, npy_intp const *, npy_intp const *, void *);
NPY_NO_EXPORT  void PyUFunc_g_g \
       (char **, npy_intp const *, npy_intp const *, void *);
NPY_NO_EXPORT  void PyUFunc_F_F_As_D_D \
       (char **, npy_intp const *, npy_intp const *, void *);
NPY_NO_EXPORT  void PyUFunc_F_F \
       (char **, npy_intp const *, npy_intp const *, void *);
NPY_NO_EXPORT  void PyUFunc_D_D \
       (char **, npy_intp const *, npy_intp const *, void *);
NPY_NO_EXPORT  void PyUFunc_G_G \
       (char **, npy_intp const *, npy_intp const *, void *);
NPY_NO_EXPORT  void PyUFunc_O_O \
       (char **, npy_intp const *, npy_intp const *, void *);
NPY_NO_EXPORT  void PyUFunc_ff_f_As_dd_d \
       (char **, npy_intp const *, npy_intp const *, void *);
NPY_NO_EXPORT  void PyUFunc_ff_f \
       (char **, npy_intp const *, npy_intp const *, void *);
NPY_NO_EXPORT  void PyUFunc_dd_d \
       (char **, npy_intp const *, npy_intp const *, void *);
NPY_NO_EXPORT  void PyUFunc_gg_g \
       (char **, npy_intp const *, npy_intp const *, void *);
NPY_NO_EXPORT  void PyUFunc_FF_F_As_DD_D \
       (char **, npy_intp const *, npy_intp const *, void *);
NPY_NO_EXPORT  void PyUFunc_DD_D \
       (char **, npy_intp const *, npy_intp const *, void *);
NPY_NO_EXPORT  void PyUFunc_FF_F \
       (char **, npy_intp const *, npy_intp const *, void *);
NPY_NO_EXPORT  void PyUFunc_GG_G \
       (char **, npy_intp const *, npy_intp const *, void *);
NPY_NO_EXPORT  void PyUFunc_OO_O \
       (char **, npy_intp const *, npy_intp const *, void *);
NPY_NO_EXPORT  void PyUFunc_O_O_method \
       (char **, npy_intp const *, npy_intp const *, void *);
NPY_NO_EXPORT  void PyUFunc_OO_O_method \
       (char **, npy_intp const *, npy_intp const *, void *);
NPY_NO_EXPORT  void PyUFunc_On_Om \
       (char **, npy_intp const *, npy_intp const *, void *);
NPY_NO_EXPORT  void PyUFunc_clearfperr \
       (void);
NPY_NO_EXPORT  int PyUFunc_getfperr \
       (void);
NPY_NO_EXPORT  int PyUFunc_ReplaceLoopBySignature \
       (PyUFuncObject *, PyUFuncGenericFunction, const int *, PyUFuncGenericFunction *);
NPY_NO_EXPORT  PyObject * PyUFunc_FromFuncAndDataAndSignature \
       (PyUFuncGenericFunction *, void *const *, const char *, int, int, int, int, const char *, const char *, int, const char *);
NPY_NO_EXPORT  void PyUFunc_e_e \
       (char **, npy_intp const *, npy_intp const *, void *);
NPY_NO_EXPORT  void PyUFunc_e_e_As_f_f \
       (char **, npy_intp const *, npy_intp const *, void *);
NPY_NO_EXPORT  void PyUFunc_e_e_As_d_d \
       (char **, npy_intp const *, npy_intp const *, void *);
NPY_NO_EXPORT  void PyUFunc_ee_e \
       (char **, npy_intp const *, npy_intp const *, void *);
NPY_NO_EXPORT  void PyUFunc_ee_e_As_ff_f \
       (char **, npy_intp const *, npy_intp const *, void *);
NPY_NO_EXPORT  void PyUFunc_ee_e_As_dd_d \
       (char **, npy_intp const *, npy_intp const *, void *);
NPY_NO_EXPORT  int PyUFunc_DefaultTypeResolver \
       (PyUFuncObject *, NPY_CASTING, PyArrayObject **, PyObject *, PyArray_Descr **);
NPY_NO_EXPORT  int PyUFunc_ValidateCasting \
       (PyUFuncObject *, NPY_CASTING, PyArrayObject **, PyArray_Descr *const *);
NPY_NO_EXPORT  int PyUFunc_RegisterLoopForDescr \
       (PyUFuncObject *, PyArray_Descr *, PyUFuncGenericFunction, PyArray_Descr **, void *);
NPY_NO_EXPORT  PyObject * PyUFunc_FromFuncAndDataAndSignatureAndIdentity \
       (PyUFuncGenericFunction *, void *const *, const char *, int, int, int, int, const char *, const char *, const int, const char *, PyObject *);
NPY_NO_EXPORT  int PyUFunc_AddLoopFromSpec \
       (PyObject *, PyArrayMethod_Spec *);
NPY_NO_EXPORT  int PyUFunc_AddPromoter \
       (PyObject *, PyObject *, PyObject *);
NPY_NO_EXPORT  int PyUFunc_AddWrappingLoop \
       (PyObject *, PyArray_DTypeMeta *new_dtypes[], PyArray_DTypeMeta *wrapped_dtypes[], PyArrayMethod_TranslateGivenDescriptors *, PyArrayMethod_TranslateLoopDescriptors *);
NPY_NO_EXPORT  int PyUFunc_GiveFloatingpointErrors \
       (const char *, int);

#else

#if defined(PY_UFUNC_UNIQUE_SYMBOL)
#define PyUFunc_API PY_UFUNC_UNIQUE_SYMBOL
#endif

/* By default do not export API in an .so (was never the case on windows) */
#ifndef NPY_API_SYMBOL_ATTRIBUTE
    #define NPY_API_SYMBOL_ATTRIBUTE NPY_VISIBILITY_HIDDEN
#endif

#if defined(NO_IMPORT) || defined(NO_IMPORT_UFUNC)
extern NPY_API_SYMBOL_ATTRIBUTE void **PyUFunc_API;
#else
#if defined(PY_UFUNC_UNIQUE_SYMBOL)
NPY_API_SYMBOL_ATTRIBUTE void **PyUFunc_API;
#else
static void **PyUFunc_API=NULL;
#endif
#endif

#define PyUFunc_Type (*(PyTypeObject *)PyUFunc_API[0])
#define PyUFunc_FromFuncAndData \
        (*(PyObject * (*)(PyUFuncGenericFunction *, void *const *, const char *, int, int, int, int, const char *, const char *, int)) \
    PyUFunc_API[1])
#define PyUFunc_RegisterLoopForType \
        (*(int (*)(PyUFuncObject *, int, PyUFuncGenericFunction, const int *, void *)) \
    PyUFunc_API[2])
#define PyUFunc_f_f_As_d_d \
        (*(void (*)(char **, npy_intp const *, npy_intp const *, void *)) \
    PyUFunc_API[4])
#define PyUFunc_d_d \
        (*(void (*)(char **, npy_intp const *, npy_intp const *, void *)) \
    PyUFunc_API[5])
#define PyUFunc_f_f \
        (*(void (*)(char **, npy_intp const *, npy_intp const *, void *)) \
    PyUFunc_API[6])
#define PyUFunc_g_g \
        (*(void (*)(char **, npy_intp const *, npy_intp const *, void *)) \
    PyUFunc_API[7])
#define PyUFunc_F_F_As_D_D \
        (*(void (*)(char **, npy_intp const *, npy_intp const *, void *)) \
    PyUFunc_API[8])
#define PyUFunc_F_F \
        (*(void (*)(char **, npy_intp const *, npy_intp const *, void *)) \
    PyUFunc_API[9])
#define PyUFunc_D_D \
        (*(void (*)(char **, npy_intp const *, npy_intp const *, void *)) \
    PyUFunc_API[10])
#define PyUFunc_G_G \
        (*(void (*)(char **, npy_intp const *, npy_intp const *, void *)) \
    PyUFunc_API[11])
#define PyUFunc_O_O \
        (*(void (*)(char **, npy_intp const *, npy_intp const *, void *)) \
    PyUFunc_API[12])
#define PyUFunc_ff_f_As_dd_d \
        (*(void (*)(char **, npy_intp const *, npy_intp const *, void *)) \
    PyUFunc_API[13])
#define PyUFunc_ff_f \
        (*(void (*)(char **, npy_intp const *, npy_intp const *, void *)) \
    PyUFunc_API[14])
#define PyUFunc_dd_d \
        (*(void (*)(char **, npy_intp const *, npy_intp const *, void *)) \
    PyUFunc_API[15])
#define PyUFunc_gg_g \
        (*(void (*)(char **, npy_intp const *, npy_intp const *, void *)) \
    PyUFunc_API[16])
#define PyUFunc_FF_F_As_DD_D \
        (*(void (*)(char **, npy_intp const *, npy_intp const *, void *)) \
    PyUFunc_API[17])
#define PyUFunc_DD_D \
        (*(void (*)(char **, npy_intp const *, npy_intp const *, void *)) \
    PyUFunc_API[18])
#define PyUFunc_FF_F \
        (*(void (*)(char **, npy_intp const *, npy_intp const *, void *)) \
    PyUFunc_API[19])
#define PyUFunc_GG_G \
        (*(void (*)(char **, npy_intp const *, npy_intp const *, void *)) \
    PyUFunc_API[20])
#define PyUFunc_OO_O \
        (*(void (*)(char **, npy_intp const *, npy_intp const *, void *)) \
    PyUFunc_API[21])
#define PyUFunc_O_O_method \
        (*(void (*)(char **, npy_intp const *, npy_intp const *, void *)) \
    PyUFunc_API[22])
#define PyUFunc_OO_O_method \
        (*(void (*)(char **, npy_intp const *, npy_intp const *, void *)) \
    PyUFunc_API[23])
#define PyUFunc_On_Om \
        (*(void (*)(char **, npy_intp const *, npy_intp const *, void *)) \
    PyUFunc_API[24])
#define PyUFunc_clearfperr \
        (*(void (*)(void)) \
    PyUFunc_API[27])
#define PyUFunc_getfperr \
        (*(int (*)(void)) \
    PyUFunc_API[28])
#define PyUFunc_ReplaceLoopBySignature \
        (*(int (*)(PyUFuncObject *, PyUFuncGenericFunction, const int *, PyUFuncGenericFunction *)) \
    PyUFunc_API[30])
#define PyUFunc_FromFuncAndDataAndSignature \
        (*(PyObject * (*)(PyUFuncGenericFunction *, void *const *, const char *, int, int, int, int, const char *, const char *, int, const char *)) \
    PyUFunc_API[31])
#define PyUFunc_e_e \
        (*(void (*)(char **, npy_intp const *, npy_intp const *, void *)) \
    PyUFunc_API[33])
#define PyUFunc_e_e_As_f_f \
        (*(void (*)(char **, npy_intp const *, npy_intp const *, void *)) \
    PyUFunc_API[34])
#define PyUFunc_e_e_As_d_d \
        (*(void (*)(char **, npy_intp const *, npy_intp const *, void *)) \
    PyUFunc_API[35])
#define PyUFunc_ee_e \
        (*(void (*)(char **, npy_intp const *, npy_intp const *, void *)) \
    PyUFunc_API[36])
#define PyUFunc_ee_e_As_ff_f \
        (*(void (*)(char **, npy_intp const *, npy_intp const *, void *)) \
    PyUFunc_API[37])
#define PyUFunc_ee_e_As_dd_d \
        (*(void (*)(char **, npy_intp const *, npy_intp const *, void *)) \
    PyUFunc_API[38])
#define PyUFunc_DefaultTypeResolver \
        (*(int (*)(PyUFuncObject *, NPY_CASTING, PyArrayObject **, PyObject *, PyArray_Descr **)) \
    PyUFunc_API[39])
#define PyUFunc_ValidateCasting \
        (*(int (*)(PyUFuncObject *, NPY_CASTING, PyArrayObject **, PyArray_Descr *const *)) \
    PyUFunc_API[40])
#define PyUFunc_RegisterLoopForDescr \
        (*(int (*)(PyUFuncObject *, PyArray_Descr *, PyUFuncGenericFunction, PyArray_Descr **, void *)) \
    PyUFunc_API[41])

#if NPY_FEATURE_VERSION >= NPY_1_16_API_VERSION
#define PyUFunc_FromFuncAndDataAndSignatureAndIdentity \
        (*(PyObject * (*)(PyUFuncGenericFunction *, void *const *, const char *, int, int, int, int, const char *, const char *, const int, const char *, PyObject *)) \
    PyUFunc_API[42])
#endif

#if NPY_FEATURE_VERSION >= NPY_2_0_API_VERSION
#define PyUFunc_AddLoopFromSpec \
        (*(int (*)(PyObject *, PyArrayMethod_Spec *)) \
    PyUFunc_API[43])
#endif

#if NPY_FEATURE_VERSION >= NPY_2_0_API_VERSION
#define PyUFunc_AddPromoter \
        (*(int (*)(PyObject *, PyObject *, PyObject *)) \
    PyUFunc_API[44])
#endif

#if NPY_FEATURE_VERSION >= NPY_2_0_API_VERSION
#define PyUFunc_AddWrappingLoop \
        (*(int (*)(PyObject *, PyArray_DTypeMeta *new_dtypes[], PyArray_DTypeMeta *wrapped_dtypes[], PyArrayMethod_TranslateGivenDescriptors *, PyArrayMethod_TranslateLoopDescriptors *)) \
    PyUFunc_API[45])
#endif

#if NPY_FEATURE_VERSION >= NPY_2_0_API_VERSION
#define PyUFunc_GiveFloatingpointErrors \
        (*(int (*)(const char *, int)) \
    PyUFunc_API[46])
#endif

static inline int
_import_umath(void)
{
  PyObject *numpy = PyImport_ImportModule("numpy._core._multiarray_umath");
  if (numpy == NULL && PyErr_ExceptionMatches(PyExc_ModuleNotFoundError)) {
    PyErr_Clear();
    numpy = PyImport_ImportModule("numpy.core._multiarray_umath");
  }

  if (numpy == NULL) {
      PyErr_SetString(PyExc_ImportError,
                      "_multiarray_umath failed to import");
      return -1;
  }

  PyObject *c_api = PyObject_GetAttrString(numpy, "_UFUNC_API");
  Py_DECREF(numpy);
  if (c_api == NULL) {
      PyErr_SetString(PyExc_AttributeError, "_UFUNC_API not found");
      return -1;
  }

  if (!PyCapsule_CheckExact(c_api)) {
      PyErr_SetString(PyExc_RuntimeError, "_UFUNC_API is not PyCapsule object");
      Py_DECREF(c_api);
      return -1;
  }
  PyUFunc_API = (void **)PyCapsule_GetPointer(c_api, NULL);
  Py_DECREF(c_api);
  if (PyUFunc_API == NULL) {
      PyErr_SetString(PyExc_RuntimeError, "_UFUNC_API is NULL pointer");
      return -1;
  }
  return 0;
}

#define import_umath() \
    do {\
        UFUNC_NOFPE\
        if (_import_umath() < 0) {\
            PyErr_Print();\
            PyErr_SetString(PyExc_ImportError,\
                    "numpy._core.umath failed to import");\
            return NULL;\
        }\
    } while(0)

#define import_umath1(ret) \
    do {\
        UFUNC_NOFPE\
        if (_import_umath() < 0) {\
            PyErr_Print();\
            PyErr_SetString(PyExc_ImportError,\
                    "numpy._core.umath failed to import");\
            return ret;\
        }\
    } while(0)

#define import_umath2(ret, msg) \
    do {\
        UFUNC_NOFPE\
        if (_import_umath() < 0) {\
            PyErr_Print();\
            PyErr_SetString(PyExc_ImportError, msg);\
            return ret;\
        }\
    } while(0)

#define import_ufunc() \
    do {\
        UFUNC_NOFPE\
        if (_import_umath() < 0) {\
            PyErr_Print();\
            PyErr_SetString(PyExc_ImportError,\
                    "numpy._core.umath failed to import");\
        }\
    } while(0)


static inline int
PyUFunc_ImportUFuncAPI()
{
    if (NPY_UNLIKELY(PyUFunc_API == NULL)) {
        import_umath1(-1);
    }
    return 0;
}

#endif
```
