## Supplementary software v0.2.1 for "Virtual control arms for paediatric myopia trials: external validation of axial-elongation models": _neighborhood_iterator_imp.h

```
#ifndef NUMPY_CORE_INCLUDE_NUMPY__NEIGHBORHOOD_IMP_H_
#error You should not include this header directly
#endif
/*
 * Private API (here for inline)
 */
static inline int
_PyArrayNeighborhoodIter_IncrCoord(PyArrayNeighborhoodIterObject* iter);

/*
 * Update to next item of the iterator
 *
 * Note: this simply increment the coordinates vector, last dimension
 * incremented first , i.e, for dimension 3
 * ...
 * -1, -1, -1
 * -1, -1,  0
 * -1, -1,  1
 *  ....
 * -1,  0, -1
 * -1,  0,  0
 *  ....
 * 0,  -1, -1
 * 0,  -1,  0
 *  ....
 */
#define _UPDATE_COORD_ITER(c) \
    wb = iter->coordinates[c] < iter->bounds[c][1]; \
    if (wb) { \
        iter->coordinates[c] += 1; \
        return 0; \
    } \
    else { \
        iter->coordinates[c] = iter->bounds[c][0]; \
    }

static inline int
_PyArrayNeighborhoodIter_IncrCoord(PyArrayNeighborhoodIterObject* iter)
{
    npy_intp i, wb;

    for (i = iter->nd - 1; i >= 0; --i) {
        _UPDATE_COORD_ITER(i)
    }

    return 0;
}

/*
 * Version optimized for 2d arrays, manual loop unrolling
 */
static inline int
_PyArrayNeighborhoodIter_IncrCoord2D(PyArrayNeighborhoodIterObject* iter)
{
    npy_intp wb;

    _UPDATE_COORD_ITER(1)
    _UPDATE_COORD_ITER(0)

    return 0;
}
#undef _UPDATE_COORD_ITER

/*
 * Advance to the next neighbour
 */
static inline int
PyArrayNeighborhoodIter_Next(PyArrayNeighborhoodIterObject* iter)
{
    _PyArrayNeighborhoodIter_IncrCoord (iter);
    iter->dataptr = iter->translate((PyArrayIterObject*)iter, iter->coordinates);

    return 0;
}

/*
 * Reset functions
 */
static inline int
PyArrayNeighborhoodIter_Reset(PyArrayNeighborhoodIterObject* iter)
{
    npy_intp i;

    for (i = 0; i < iter->nd; ++i) {
        iter->coordinates[i] = iter->bounds[i][0];
    }
    iter->dataptr = iter->translate((PyArrayIterObject*)iter, iter->coordinates);

    return 0;
}
```
