## Supplementary software v0.2.1 for "Virtual control arms for paediatric myopia trials: external validation of axial-elongation models": _numpyconfig.h

```
#define NPY_HAVE_ENDIAN_H 1

#define NPY_SIZEOF_SHORT 2
#define NPY_SIZEOF_INT 4
#define NPY_SIZEOF_LONG 4
#define NPY_SIZEOF_FLOAT 4
#define NPY_SIZEOF_COMPLEX_FLOAT 8
#define NPY_SIZEOF_DOUBLE 8
#define NPY_SIZEOF_COMPLEX_DOUBLE 16
#define NPY_SIZEOF_LONGDOUBLE 16
#define NPY_SIZEOF_COMPLEX_LONGDOUBLE 32
#define NPY_SIZEOF_PY_INTPTR_T 4
#define NPY_SIZEOF_INTP 4
#define NPY_SIZEOF_UINTP 4
#define NPY_SIZEOF_WCHAR_T 4
#define NPY_SIZEOF_OFF_T 8
#define NPY_SIZEOF_PY_LONG_LONG 8
#define NPY_SIZEOF_LONGLONG 8

/*
 * Defined to 1 or 0. Note that Pyodide hardcodes NPY_NO_SMP (and other defines
 * in this header) for better cross-compilation, so don't rename them without a
 * good reason.
 */
#define NPY_NO_SMP 0

#define NPY_VISIBILITY_HIDDEN __attribute__((visibility("hidden")))
#define NPY_ABI_VERSION 0x02000000
#define NPY_API_VERSION 0x00000013

#ifndef __STDC_FORMAT_MACROS
#define __STDC_FORMAT_MACROS 1
#endif
```
