## Supplementary software v0.2.1 for "Virtual control arms for paediatric myopia trials: external validation of axial-elongation models": _public_dtype_api_table.h

```
/*
 * Public exposure of the DType Classes.  These are tricky to expose
 * via the Python API, so they are exposed through this header for now.
 *
 * These definitions are only relevant for the public API and we reserve
 * the slots 320-360 in the API table generation for this (currently).
 *
 * TODO: This file should be consolidated with the API table generation
 *       (although not sure the current generation is worth preserving).
 */
#ifndef NUMPY_CORE_INCLUDE_NUMPY__PUBLIC_DTYPE_API_TABLE_H_
#define NUMPY_CORE_INCLUDE_NUMPY__PUBLIC_DTYPE_API_TABLE_H_

#if !(defined(NPY_INTERNAL_BUILD) && NPY_INTERNAL_BUILD)

/* All of these require NumPy 2.0 support */
#if NPY_FEATURE_VERSION >= NPY_2_0_API_VERSION

/*
 * The type of the DType metaclass
 */
#define PyArrayDTypeMeta_Type (*(PyTypeObject *)(PyArray_API + 320)[0])
/*
 * NumPy's builtin DTypes:
 */
#define PyArray_BoolDType (*(PyArray_DTypeMeta *)(PyArray_API + 320)[1])
/* Integers */
#define PyArray_ByteDType (*(PyArray_DTypeMeta *)(PyArray_API + 320)[2])
#define PyArray_UByteDType (*(PyArray_DTypeMeta *)(PyArray_API + 320)[3])
#define PyArray_ShortDType (*(PyArray_DTypeMeta *)(PyArray_API + 320)[4])
#define PyArray_UShortDType (*(PyArray_DTypeMeta *)(PyArray_API + 320)[5])
#define PyArray_IntDType (*(PyArray_DTypeMeta *)(PyArray_API + 320)[6])
#define PyArray_UIntDType (*(PyArray_DTypeMeta *)(PyArray_API + 320)[7])
#define PyArray_LongDType (*(PyArray_DTypeMeta *)(PyArray_API + 320)[8])
#define PyArray_ULongDType (*(PyArray_DTypeMeta *)(PyArray_API + 320)[9])
#define PyArray_LongLongDType (*(PyArray_DTypeMeta *)(PyArray_API + 320)[10])
#define PyArray_ULongLongDType (*(PyArray_DTypeMeta *)(PyArray_API + 320)[11])
/* Integer aliases */
#define PyArray_Int8DType (*(PyArray_DTypeMeta *)(PyArray_API + 320)[12])
#define PyArray_UInt8DType (*(PyArray_DTypeMeta *)(PyArray_API + 320)[13])
#define PyArray_Int16DType (*(PyArray_DTypeMeta *)(PyArray_API + 320)[14])
#define PyArray_UInt16DType (*(PyArray_DTypeMeta *)(PyArray_API + 320)[15])
#define PyArray_Int32DType (*(PyArray_DTypeMeta *)(PyArray_API + 320)[16])
#define PyArray_UInt32DType (*(PyArray_DTypeMeta *)(PyArray_API + 320)[17])
#define PyArray_Int64DType (*(PyArray_DTypeMeta *)(PyArray_API + 320)[18])
#define PyArray_UInt64DType (*(PyArray_DTypeMeta *)(PyArray_API + 320)[19])
#define PyArray_IntpDType (*(PyArray_DTypeMeta *)(PyArray_API + 320)[20])
#define PyArray_UIntpDType (*(PyArray_DTypeMeta *)(PyArray_API + 320)[21])
/* Floats */
#define PyArray_HalfDType (*(PyArray_DTypeMeta *)(PyArray_API + 320)[22])
#define PyArray_FloatDType (*(PyArray_DTypeMeta *)(PyArray_API + 320)[23])
#define PyArray_DoubleDType (*(PyArray_DTypeMeta *)(PyArray_API + 320)[24])
#define PyArray_LongDoubleDType (*(PyArray_DTypeMeta *)(PyArray_API + 320)[25])
/* Complex */
#define PyArray_CFloatDType (*(PyArray_DTypeMeta *)(PyArray_API + 320)[26])
#define PyArray_CDoubleDType (*(PyArray_DTypeMeta *)(PyArray_API + 320)[27])
#define PyArray_CLongDoubleDType (*(PyArray_DTypeMeta *)(PyArray_API + 320)[28])
/* String/Bytes */
#define PyArray_BytesDType (*(PyArray_DTypeMeta *)(PyArray_API + 320)[29])
#define PyArray_UnicodeDType (*(PyArray_DTypeMeta *)(PyArray_API + 320)[30])
/* Datetime/Timedelta */
#define PyArray_DatetimeDType (*(PyArray_DTypeMeta *)(PyArray_API + 320)[31])
#define PyArray_TimedeltaDType (*(PyArray_DTypeMeta *)(PyArray_API + 320)[32])
/* Object/Void */
#define PyArray_ObjectDType (*(PyArray_DTypeMeta *)(PyArray_API + 320)[33])
#define PyArray_VoidDType (*(PyArray_DTypeMeta *)(PyArray_API + 320)[34])
/* Python types (used as markers for scalars) */
#define PyArray_PyLongDType (*(PyArray_DTypeMeta *)(PyArray_API + 320)[35])
#define PyArray_PyFloatDType (*(PyArray_DTypeMeta *)(PyArray_API + 320)[36])
#define PyArray_PyComplexDType (*(PyArray_DTypeMeta *)(PyArray_API + 320)[37])
/* Default integer type */
#define PyArray_DefaultIntDType (*(PyArray_DTypeMeta *)(PyArray_API + 320)[38])
/* New non-legacy DTypes follow in the order they were added */
#define PyArray_StringDType (*(PyArray_DTypeMeta *)(PyArray_API + 320)[39])

/* NOTE: offset 40 is free */

/* Need to start with a larger offset again for the abstract classes: */
#define PyArray_IntAbstractDType (*(PyArray_DTypeMeta *)PyArray_API[366])
#define PyArray_FloatAbstractDType (*(PyArray_DTypeMeta *)PyArray_API[367])
#define PyArray_ComplexAbstractDType (*(PyArray_DTypeMeta *)PyArray_API[368])

#endif /* NPY_FEATURE_VERSION >= NPY_2_0_API_VERSION */

#endif  /* NPY_INTERNAL_BUILD */
#endif  /* NUMPY_CORE_INCLUDE_NUMPY__PUBLIC_DTYPE_API_TABLE_H_ */
```
