## Supplementary software v0.2.1 for "Virtual control arms for paediatric myopia trials: external validation of axial-elongation models": arrayobject.h

```
#ifndef NUMPY_CORE_INCLUDE_NUMPY_ARRAYOBJECT_H_
#define NUMPY_CORE_INCLUDE_NUMPY_ARRAYOBJECT_H_
#define Py_ARRAYOBJECT_H

#include "ndarrayobject.h"

#endif  /* NUMPY_CORE_INCLUDE_NUMPY_ARRAYOBJECT_H_ */
```
