## Supplementary software v0.2.1 for "Virtual control arms for paediatric myopia trials: external validation of axial-elongation models": arrayscalars.h

```
#ifndef NUMPY_CORE_INCLUDE_NUMPY_ARRAYSCALARS_H_
#define NUMPY_CORE_INCLUDE_NUMPY_ARRAYSCALARS_H_

#ifndef _MULTIARRAYMODULE
typedef struct {
        PyObject_HEAD
        npy_bool obval;
} PyBoolScalarObject;
#endif


typedef struct {
        PyObject_HEAD
        signed char obval;
} PyByteScalarObject;


typedef struct {
        PyObject_HEAD
        short obval;
} PyShortScalarObject;


typedef struct {
        PyObject_HEAD
        int obval;
} PyIntScalarObject;


typedef struct {
        PyObject_HEAD
        long obval;
} PyLongScalarObject;


typedef struct {
        PyObject_HEAD
        npy_longlong obval;
} PyLongLongScalarObject;


typedef struct {
        PyObject_HEAD
        unsigned char obval;
} PyUByteScalarObject;


typedef struct {
        PyObject_HEAD
        unsigned short obval;
} PyUShortScalarObject;


typedef struct {
        PyObject_HEAD
        unsigned int obval;
} PyUIntScalarObject;


typedef struct {
        PyObject_HEAD
        unsigned long obval;
} PyULongScalarObject;


typedef struct {
        PyObject_HEAD
        npy_ulonglong obval;
} PyULongLongScalarObject;


typedef struct {
        PyObject_HEAD
        npy_half obval;
} PyHalfScalarObject;


typedef struct {
        PyObject_HEAD
        float obval;
} PyFloatScalarObject;


typedef struct {
        PyObject_HEAD
        double obval;
} PyDoubleScalarObject;


typedef struct {
        PyObject_HEAD
        npy_longdouble obval;
} PyLongDoubleScalarObject;


typedef struct {
        PyObject_HEAD
        npy_cfloat obval;
} PyCFloatScalarObject;


typedef struct {
        PyObject_HEAD
        npy_cdouble obval;
} PyCDoubleScalarObject;


typedef struct {
        PyObject_HEAD
        npy_clongdouble obval;
} PyCLongDoubleScalarObject;


typedef struct {
        PyObject_HEAD
        PyObject * obval;
} PyObjectScalarObject;

typedef struct {
        PyObject_HEAD
        npy_datetime obval;
        PyArray_DatetimeMetaData obmeta;
} PyDatetimeScalarObject;

typedef struct {
        PyObject_HEAD
        npy_timedelta obval;
        PyArray_DatetimeMetaData obmeta;
} PyTimedeltaScalarObject;


typedef struct {
        PyObject_HEAD
        char obval;
} PyScalarObject;

#define PyStringScalarObject PyBytesObject
#ifndef Py_LIMITED_API
typedef struct {
        /* note that the PyObject_HEAD macro lives right here */
        PyUnicodeObject base;
        Py_UCS4 *obval;
    #if NPY_FEATURE_VERSION >= NPY_1_20_API_VERSION
        char *buffer_fmt;
    #endif
} PyUnicodeScalarObject;
#endif


typedef struct {
        PyObject_VAR_HEAD
        char *obval;
#if defined(NPY_INTERNAL_BUILD) && NPY_INTERNAL_BUILD
        /* Internally use the subclass to allow accessing names/fields */
        _PyArray_LegacyDescr *descr;
#else
        PyArray_Descr *descr;
#endif
        int flags;
        PyObject *base;
    #if NPY_FEATURE_VERSION >= NPY_1_20_API_VERSION
        void *_buffer_info;  /* private buffer info, tagged to allow warning */
    #endif
} PyVoidScalarObject;

/* Macros
     Py<Cls><bitsize>ScalarObject
     Py<Cls><bitsize>ArrType_Type
   are defined in ndarrayobject.h
*/

#define PyArrayScalar_False ((PyObject *)(&(_PyArrayScalar_BoolValues[0])))
#define PyArrayScalar_True ((PyObject *)(&(_PyArrayScalar_BoolValues[1])))
#define PyArrayScalar_FromLong(i) \
        ((PyObject *)(&(_PyArrayScalar_BoolValues[((i)!=0)])))
#define PyArrayScalar_RETURN_BOOL_FROM_LONG(i)                  \
        return Py_INCREF(PyArrayScalar_FromLong(i)), \
                PyArrayScalar_FromLong(i)
#define PyArrayScalar_RETURN_FALSE              \
        return Py_INCREF(PyArrayScalar_False),  \
                PyArrayScalar_False
#define PyArrayScalar_RETURN_TRUE               \
        return Py_INCREF(PyArrayScalar_True),   \
                PyArrayScalar_True

#define PyArrayScalar_New(cls) \
        Py##cls##ArrType_Type.tp_alloc(&Py##cls##ArrType_Type, 0)
#ifndef Py_LIMITED_API
/* For the limited API, use PyArray_ScalarAsCtype instead */
#define PyArrayScalar_VAL(obj, cls)             \
        ((Py##cls##ScalarObject *)obj)->obval
#define PyArrayScalar_ASSIGN(obj, cls, val) \
        PyArrayScalar_VAL(obj, cls) = val
#endif

#endif  /* NUMPY_CORE_INCLUDE_NUMPY_ARRAYSCALARS_H_ */
```
