## Supplementary software v0.2.1 for "Virtual control arms for paediatric myopia trials: external validation of axial-elongation models": dtype_api.h

```
/*
 * The public DType API
 */

#ifndef NUMPY_CORE_INCLUDE_NUMPY___DTYPE_API_H_
#define NUMPY_CORE_INCLUDE_NUMPY___DTYPE_API_H_

struct PyArrayMethodObject_tag;

/*
 * Largely opaque struct for DType classes (i.e. metaclass instances).
 * The internal definition is currently in `ndarraytypes.h` (export is a bit
 * more complex because `PyArray_Descr` is a DTypeMeta internally but not
 * externally).
 */
#if !(defined(NPY_INTERNAL_BUILD) && NPY_INTERNAL_BUILD)

#ifndef Py_LIMITED_API

    typedef struct PyArray_DTypeMeta_tag {
        PyHeapTypeObject super;

        /*
        * Most DTypes will have a singleton default instance, for the
        * parametric legacy DTypes (bytes, string, void, datetime) this
        * may be a pointer to the *prototype* instance?
        */
        PyArray_Descr *singleton;
        /* Copy of the legacy DTypes type number, usually invalid. */
        int type_num;

        /* The type object of the scalar instances (may be NULL?) */
        PyTypeObject *scalar_type;
        /*
        * DType flags to signal legacy, parametric, or
        * abstract.  But plenty of space for additional information/flags.
        */
        npy_uint64 flags;

        /*
        * Use indirection in order to allow a fixed size for this struct.
        * A stable ABI size makes creating a static DType less painful
        * while also ensuring flexibility for all opaque API (with one
        * indirection due the pointer lookup).
        */
        void *dt_slots;
        /* Allow growing (at the moment also beyond this) */
        void *reserved[3];
    } PyArray_DTypeMeta;

#else

typedef PyTypeObject PyArray_DTypeMeta;

#endif /* Py_LIMITED_API */

#endif  /* not internal build */

/*
 * ******************************************************
 *         ArrayMethod API (Casting and UFuncs)
 * ******************************************************
 */


typedef enum {
    /* Flag for whether the GIL is required */
    NPY_METH_REQUIRES_PYAPI = 1 << 0,
    /*
     * Some functions cannot set floating point error flags, this flag
     * gives us the option (not requirement) to skip floating point error
     * setup/check. No function should set error flags and ignore them
     * since it would interfere with chaining operations (e.g. casting).
     */
    NPY_METH_NO_FLOATINGPOINT_ERRORS = 1 << 1,
    /* Whether the method supports unaligned access (not runtime) */
    NPY_METH_SUPPORTS_UNALIGNED = 1 << 2,
    /*
     * Used for reductions to allow reordering the operation.  At this point
     * assume that if set, it also applies to normal operations though!
     */
    NPY_METH_IS_REORDERABLE = 1 << 3,
    /*
     * Private flag for now for *logic* functions.  The logical functions
     * `logical_or` and `logical_and` can always cast the inputs to booleans
     * "safely" (because that is how the cast to bool is defined).
     * @seberg: I am not sure this is the best way to handle this, so its
     * private for now (also it is very limited anyway).
     * There is one "exception". NA aware dtypes cannot cast to bool
     * (hopefully), so the `??->?` loop should error even with this flag.
     * But a second NA fallback loop will be necessary.
     */
    _NPY_METH_FORCE_CAST_INPUTS = 1 << 17,

    /* All flags which can change at runtime */
    NPY_METH_RUNTIME_FLAGS = (
            NPY_METH_REQUIRES_PYAPI |
            NPY_METH_NO_FLOATINGPOINT_ERRORS),
} NPY_ARRAYMETHOD_FLAGS;


typedef struct PyArrayMethod_Context_tag {
    /* The caller, which is typically the original ufunc.  May be NULL */
    PyObject *caller;
    /* The method "self".  Currently an opaque object. */
    struct PyArrayMethodObject_tag *method;

    /* Operand descriptors, filled in by resolve_descriptors */
    PyArray_Descr *const *descriptors;
    /* Structure may grow (this is harmless for DType authors) */
} PyArrayMethod_Context;


/*
 * The main object for creating a new ArrayMethod. We use the typical `slots`
 * mechanism used by the Python limited API (see below for the slot defs).
 */
typedef struct {
    const char *name;
    int nin, nout;
    NPY_CASTING casting;
    NPY_ARRAYMETHOD_FLAGS flags;
    PyArray_DTypeMeta **dtypes;
    PyType_Slot *slots;
} PyArrayMethod_Spec;


/*
 * ArrayMethod slots
 * -----------------
 *
 * SLOTS IDs For the ArrayMethod creation, once fully public, IDs are fixed
 * but can be deprecated and arbitrarily extended.
 */
#define _NPY_METH_resolve_descriptors_with_scalars 1
#define NPY_METH_resolve_descriptors 2
#define NPY_METH_get_loop 3
#define NPY_METH_get_reduction_initial 4
/* specific loops for constructions/default get_loop: */
#define NPY_METH_strided_loop 5
#define NPY_METH_contiguous_loop 6
#define NPY_METH_unaligned_strided_loop 7
#define NPY_METH_unaligned_contiguous_loop 8
#define NPY_METH_contiguous_indexed_loop 9
#define _NPY_METH_static_data 10


/*
 * The resolve descriptors function, must be able to handle NULL values for
 * all output (but not input) `given_descrs` and fill `loop_descrs`.
 * Return -1 on error or 0 if the operation is not possible without an error
 * set.  (This may still be in flux.)
 * Otherwise must return the "casting safety", for normal functions, this is
 * almost always "safe" (or even "equivalent"?).
 *
 * `resolve_descriptors` is optional if all output DTypes are non-parametric.
 */
typedef NPY_CASTING (PyArrayMethod_ResolveDescriptors)(
        /* "method" is currently opaque (necessary e.g. to wrap Python) */
        struct PyArrayMethodObject_tag *method,
        /* DTypes the method was created for */
        PyArray_DTypeMeta *const *dtypes,
        /* Input descriptors (instances).  Outputs may be NULL. */
        PyArray_Descr *const *given_descrs,
        /* Exact loop descriptors to use, must not hold references on error */
        PyArray_Descr **loop_descrs,
        npy_intp *view_offset);


/*
 * Rarely needed, slightly more powerful version of `resolve_descriptors`.
 * See also `PyArrayMethod_ResolveDescriptors` for details on shared arguments.
 *
 * NOTE: This function is private now as it is unclear how and what to pass
 *       exactly as additional information to allow dealing with the scalars.
 *       See also gh-24915.
 */
typedef NPY_CASTING (PyArrayMethod_ResolveDescriptorsWithScalar)(
        struct PyArrayMethodObject_tag *method,
        PyArray_DTypeMeta *const *dtypes,
        /* Unlike above, these can have any DType and we may allow NULL. */
        PyArray_Descr *const *given_descrs,
        /*
         * Input scalars or NULL.  Only ever passed for python scalars.
         * WARNING: In some cases, a loop may be explicitly selected and the
         *     value passed is not available (NULL) or does not have the
         *     expected type.
         */
        PyObject *const *input_scalars,
        PyArray_Descr **loop_descrs,
        npy_intp *view_offset);


typedef int (PyArrayMethod_StridedLoop)(PyArrayMethod_Context *context,
        char *const *data, const npy_intp *dimensions, const npy_intp *strides,
        NpyAuxData *transferdata);


typedef int (PyArrayMethod_GetLoop)(
        PyArrayMethod_Context *context,
        int aligned, int move_references,
        const npy_intp *strides,
        PyArrayMethod_StridedLoop **out_loop,
        NpyAuxData **out_transferdata,
        NPY_ARRAYMETHOD_FLAGS *flags);

/**
 * Query an ArrayMethod for the initial value for use in reduction.
 *
 * @param context The arraymethod context, mainly to access the descriptors.
 * @param reduction_is_empty Whether the reduction is empty. When it is, the
 *     value returned may differ.  In this case it is a "default" value that
 *     may differ from the "identity" value normally used.  For example:
 *     - `0.0` is the default for `sum([])`.  But `-0.0` is the correct
 *       identity otherwise as it preserves the sign for `sum([-0.0])`.
 *     - We use no identity for object, but return the default of `0` and `1`
 *       for the empty `sum([], dtype=object)` and `prod([], dtype=object)`.
 *       This allows `np.sum(np.array(["a", "b"], dtype=object))` to work.
 *     - `-inf` or `INT_MIN` for `max` is an identity, but at least `INT_MIN`
 *       not a good *default* when there are no items.
 * @param initial Pointer to initial data to be filled (if possible)
 *
 * @returns -1, 0, or 1 indicating error, no initial value, and initial being
 *     successfully filled.  Errors must not be given where 0 is correct, NumPy
 *     may call this even when not strictly necessary.
 */
typedef int (PyArrayMethod_GetReductionInitial)(
        PyArrayMethod_Context *context, npy_bool reduction_is_empty,
        void *initial);

/*
 * The following functions are only used by the wrapping array method defined
 * in umath/wrapping_array_method.c
 */


/*
 * The function to convert the given descriptors (passed in to
 * `resolve_descriptors`) and translates them for the wrapped loop.
 * The new descriptors MUST be viewable with the old ones, `NULL` must be
 * supported (for outputs) and should normally be forwarded.
 *
 * The function must clean up on error.
 *
 * NOTE: We currently assume that this translation gives "viewable" results.
 *       I.e. there is no additional casting related to the wrapping process.
 *       In principle that could be supported, but not sure it is useful.
 *       This currently also means that e.g. alignment must apply identically
 *       to the new dtypes.
 *
 * TODO: Due to the fact that `resolve_descriptors` is also used for `can_cast`
 *       there is no way to "pass out" the result of this function.  This means
 *       it will be called twice for every ufunc call.
 *       (I am considering including `auxdata` as an "optional" parameter to
 *       `resolve_descriptors`, so that it can be filled there if not NULL.)
 */
typedef int (PyArrayMethod_TranslateGivenDescriptors)(int nin, int nout,
        PyArray_DTypeMeta *const wrapped_dtypes[],
        PyArray_Descr *const given_descrs[], PyArray_Descr *new_descrs[]);

/**
 * The function to convert the actual loop descriptors (as returned by the
 * original `resolve_descriptors` function) to the ones the output array
 * should use.
 * This function must return "viewable" types, it must not mutate them in any
 * form that would break the inner-loop logic.  Does not need to support NULL.
 *
 * The function must clean up on error.
 *
 * @param nin Number of input arguments
 * @param nout Number of output arguments
 * @param new_dtypes The DTypes of the output (usually probably not needed)
 * @param given_descrs Original given_descrs to the resolver, necessary to
 *        fetch any information related to the new dtypes from the original.
 * @param original_descrs The `loop_descrs` returned by the wrapped loop.
 * @param loop_descrs The output descriptors, compatible to `original_descrs`.
 *
 * @returns 0 on success, -1 on failure.
 */
typedef int (PyArrayMethod_TranslateLoopDescriptors)(int nin, int nout,
        PyArray_DTypeMeta *const new_dtypes[], PyArray_Descr *const given_descrs[],
        PyArray_Descr *original_descrs[], PyArray_Descr *loop_descrs[]);


/*
 * A traverse loop working on a single array. This is similar to the general
 * strided-loop function. This is designed for loops that need to visit every
 * element of a single array.
 *
 * Currently this is used for array clearing, via the NPY_DT_get_clear_loop
 * API hook, and zero-filling, via the NPY_DT_get_fill_zero_loop API hook.
 * These are most useful for handling arrays storing embedded references to
 * python objects or heap-allocated data.
 *
 * The `void *traverse_context` is passed in because we may need to pass in
 * Interpreter state or similar in the future, but we don't want to pass in
 * a full context (with pointers to dtypes, method, caller which all make
 * no sense for a traverse function).
 *
 * We assume for now that this context can be just passed through in the
 * the future (for structured dtypes).
 *
 */
typedef int (PyArrayMethod_TraverseLoop)(
        void *traverse_context, const PyArray_Descr *descr, char *data,
        npy_intp size, npy_intp stride, NpyAuxData *auxdata);


/*
 * Simplified get_loop function specific to dtype traversal
 *
 * It should set the flags needed for the traversal loop and set out_loop to the
 * loop function, which must be a valid PyArrayMethod_TraverseLoop
 * pointer. Currently this is used for zero-filling and clearing arrays storing
 * embedded references.
 *
 */
typedef int (PyArrayMethod_GetTraverseLoop)(
        void *traverse_context, const PyArray_Descr *descr,
        int aligned, npy_intp fixed_stride,
        PyArrayMethod_TraverseLoop **out_loop, NpyAuxData **out_auxdata,
        NPY_ARRAYMETHOD_FLAGS *flags);


/*
 * Type of the C promoter function, which must be wrapped into a
 * PyCapsule with name "numpy._ufunc_promoter".
 *
 * Note that currently the output dtypes are always NULL unless they are
 * also part of the signature. This is an implementation detail and could
 * change in the future. However, in general promoters should not have a
 * need for output dtypes.
 * (There are potential use-cases, these are currently unsupported.)
 */
typedef int (PyArrayMethod_PromoterFunction)(PyObject *ufunc,
        PyArray_DTypeMeta *const op_dtypes[], PyArray_DTypeMeta *const signature[],
        PyArray_DTypeMeta *new_op_dtypes[]);

/*
 * ****************************
 *          DTYPE API
 * ****************************
 */

#define NPY_DT_ABSTRACT 1 << 1
#define NPY_DT_PARAMETRIC 1 << 2
#define NPY_DT_NUMERIC 1 << 3

/*
 * These correspond to slots in the NPY_DType_Slots struct and must
 * be in the same order as the members of that struct. If new slots
 * get added or old slots get removed NPY_NUM_DTYPE_SLOTS must also
 * be updated
 */

#define NPY_DT_discover_descr_from_pyobject 1
// this slot is considered private because its API hasn't been decided
#define _NPY_DT_is_known_scalar_type 2
#define NPY_DT_default_descr 3
#define NPY_DT_common_dtype 4
#define NPY_DT_common_instance 5
#define NPY_DT_ensure_canonical 6
#define NPY_DT_setitem 7
#define NPY_DT_getitem 8
#define NPY_DT_get_clear_loop 9
#define NPY_DT_get_fill_zero_loop 10
#define NPY_DT_finalize_descr 11

// These PyArray_ArrFunc slots will be deprecated and replaced eventually
// getitem and setitem can be defined as a performance optimization;
// by default the user dtypes call `legacy_getitem_using_DType` and
// `legacy_setitem_using_DType`, respectively. This functionality is
// only supported for basic NumPy DTypes.


// used to separate dtype slots from arrfuncs slots
// intended only for internal use but defined here for clarity
#define _NPY_DT_ARRFUNCS_OFFSET (1 << 10)

// Cast is disabled
// #define NPY_DT_PyArray_ArrFuncs_cast 0 + _NPY_DT_ARRFUNCS_OFFSET

#define NPY_DT_PyArray_ArrFuncs_getitem 1 + _NPY_DT_ARRFUNCS_OFFSET
#define NPY_DT_PyArray_ArrFuncs_setitem 2 + _NPY_DT_ARRFUNCS_OFFSET

// Copyswap is disabled
// #define NPY_DT_PyArray_ArrFuncs_copyswapn 3 + _NPY_DT_ARRFUNCS_OFFSET
// #define NPY_DT_PyArray_ArrFuncs_copyswap 4 + _NPY_DT_ARRFUNCS_OFFSET
#define NPY_DT_PyArray_ArrFuncs_compare 5 + _NPY_DT_ARRFUNCS_OFFSET
#define NPY_DT_PyArray_ArrFuncs_argmax 6 + _NPY_DT_ARRFUNCS_OFFSET
#define NPY_DT_PyArray_ArrFuncs_dotfunc 7 + _NPY_DT_ARRFUNCS_OFFSET
#define NPY_DT_PyArray_ArrFuncs_scanfunc 8 + _NPY_DT_ARRFUNCS_OFFSET
#define NPY_DT_PyArray_ArrFuncs_fromstr 9 + _NPY_DT_ARRFUNCS_OFFSET
#define NPY_DT_PyArray_ArrFuncs_nonzero 10 + _NPY_DT_ARRFUNCS_OFFSET
#define NPY_DT_PyArray_ArrFuncs_fill 11 + _NPY_DT_ARRFUNCS_OFFSET
#define NPY_DT_PyArray_ArrFuncs_fillwithscalar 12 + _NPY_DT_ARRFUNCS_OFFSET
#define NPY_DT_PyArray_ArrFuncs_sort 13 + _NPY_DT_ARRFUNCS_OFFSET
#define NPY_DT_PyArray_ArrFuncs_argsort 14 + _NPY_DT_ARRFUNCS_OFFSET

// Casting related slots are disabled. See
// https://github.com/numpy/numpy/pull/23173#discussion_r1101098163
// #define NPY_DT_PyArray_ArrFuncs_castdict 15 + _NPY_DT_ARRFUNCS_OFFSET
// #define NPY_DT_PyArray_ArrFuncs_scalarkind 16 + _NPY_DT_ARRFUNCS_OFFSET
// #define NPY_DT_PyArray_ArrFuncs_cancastscalarkindto 17 + _NPY_DT_ARRFUNCS_OFFSET
// #define NPY_DT_PyArray_ArrFuncs_cancastto 18 + _NPY_DT_ARRFUNCS_OFFSET

// These are deprecated in NumPy 1.19, so are disabled here.
// #define NPY_DT_PyArray_ArrFuncs_fastclip 19 + _NPY_DT_ARRFUNCS_OFFSET
// #define NPY_DT_PyArray_ArrFuncs_fastputmask 20 + _NPY_DT_ARRFUNCS_OFFSET
// #define NPY_DT_PyArray_ArrFuncs_fasttake 21 + _NPY_DT_ARRFUNCS_OFFSET
#define NPY_DT_PyArray_ArrFuncs_argmin 22 + _NPY_DT_ARRFUNCS_OFFSET


// TODO: These slots probably still need some thought, and/or a way to "grow"?
typedef struct {
    PyTypeObject *typeobj;    /* type of python scalar or NULL */
    int flags;                /* flags, including parametric and abstract */
    /* NULL terminated cast definitions. Use NULL for the newly created DType */
    PyArrayMethod_Spec **casts;
    PyType_Slot *slots;
    /* Baseclass or NULL (will always subclass `np.dtype`) */
    PyTypeObject *baseclass;
} PyArrayDTypeMeta_Spec;


typedef PyArray_Descr *(PyArrayDTypeMeta_DiscoverDescrFromPyobject)(
        PyArray_DTypeMeta *cls, PyObject *obj);

/*
 * Before making this public, we should decide whether it should pass
 * the type, or allow looking at the object. A possible use-case:
 * `np.array(np.array([0]), dtype=np.ndarray)`
 * Could consider arrays that are not `dtype=ndarray` "scalars".
 */
typedef int (PyArrayDTypeMeta_IsKnownScalarType)(
        PyArray_DTypeMeta *cls, PyTypeObject *obj);

typedef PyArray_Descr *(PyArrayDTypeMeta_DefaultDescriptor)(PyArray_DTypeMeta *cls);
typedef PyArray_DTypeMeta *(PyArrayDTypeMeta_CommonDType)(
        PyArray_DTypeMeta *dtype1, PyArray_DTypeMeta *dtype2);


/*
 * Convenience utility for getting a reference to the DType metaclass associated
 * with a dtype instance.
 */
#define NPY_DTYPE(descr) ((PyArray_DTypeMeta *)Py_TYPE(descr))

static inline PyArray_DTypeMeta *
NPY_DT_NewRef(PyArray_DTypeMeta *o) {
    Py_INCREF((PyObject *)o);
    return o;
}


typedef PyArray_Descr *(PyArrayDTypeMeta_CommonInstance)(
        PyArray_Descr *dtype1, PyArray_Descr *dtype2);
typedef PyArray_Descr *(PyArrayDTypeMeta_EnsureCanonical)(PyArray_Descr *dtype);
/*
 * Returns either a new reference to *dtype* or a new descriptor instance
 * initialized with the same parameters as *dtype*. The caller cannot know
 * which choice a dtype will make. This function is called just before the
 * array buffer is created for a newly created array, it is not called for
 * views and the descriptor returned by this function is attached to the array.
 */
typedef PyArray_Descr *(PyArrayDTypeMeta_FinalizeDescriptor)(PyArray_Descr *dtype);

/*
 * TODO: These two functions are currently only used for experimental DType
 *       API support.  Their relation should be "reversed": NumPy should
 *       always use them internally.
 *       There are open points about "casting safety" though, e.g. setting
 *       elements is currently always unsafe.
 */
typedef int(PyArrayDTypeMeta_SetItem)(PyArray_Descr *, PyObject *, char *);
typedef PyObject *(PyArrayDTypeMeta_GetItem)(PyArray_Descr *, char *);

#endif  /* NUMPY_CORE_INCLUDE_NUMPY___DTYPE_API_H_ */
```
