## Supplementary software v0.2.1 for "Virtual control arms for paediatric myopia trials: external validation of axial-elongation models": halffloat.h

```
#ifndef NUMPY_CORE_INCLUDE_NUMPY_HALFFLOAT_H_
#define NUMPY_CORE_INCLUDE_NUMPY_HALFFLOAT_H_

#include <Python.h>
#include <numpy/npy_math.h>

#ifdef __cplusplus
extern "C" {
#endif

/*
 * Half-precision routines
 */

/* Conversions */
float npy_half_to_float(npy_half h);
double npy_half_to_double(npy_half h);
npy_half npy_float_to_half(float f);
npy_half npy_double_to_half(double d);
/* Comparisons */
int npy_half_eq(npy_half h1, npy_half h2);
int npy_half_ne(npy_half h1, npy_half h2);
int npy_half_le(npy_half h1, npy_half h2);
int npy_half_lt(npy_half h1, npy_half h2);
int npy_half_ge(npy_half h1, npy_half h2);
int npy_half_gt(npy_half h1, npy_half h2);
/* faster *_nonan variants for when you know h1 and h2 are not NaN */
int npy_half_eq_nonan(npy_half h1, npy_half h2);
int npy_half_lt_nonan(npy_half h1, npy_half h2);
int npy_half_le_nonan(npy_half h1, npy_half h2);
/* Miscellaneous functions */
int npy_half_iszero(npy_half h);
int npy_half_isnan(npy_half h);
int npy_half_isinf(npy_half h);
int npy_half_isfinite(npy_half h);
int npy_half_signbit(npy_half h);
npy_half npy_half_copysign(npy_half x, npy_half y);
npy_half npy_half_spacing(npy_half h);
npy_half npy_half_nextafter(npy_half x, npy_half y);
npy_half npy_half_divmod(npy_half x, npy_half y, npy_half *modulus);

/*
 * Half-precision constants
 */

#define NPY_HALF_ZERO   (0x0000u)
#define NPY_HALF_PZERO  (0x0000u)
#define NPY_HALF_NZERO  (0x8000u)
#define NPY_HALF_ONE    (0x3c00u)
#define NPY_HALF_NEGONE (0xbc00u)
#define NPY_HALF_PINF   (0x7c00u)
#define NPY_HALF_NINF   (0xfc00u)
#define NPY_HALF_NAN    (0x7e00u)

#define NPY_MAX_HALF    (0x7bffu)

/*
 * Bit-level conversions
 */

npy_uint16 npy_floatbits_to_halfbits(npy_uint32 f);
npy_uint16 npy_doublebits_to_halfbits(npy_uint64 d);
npy_uint32 npy_halfbits_to_floatbits(npy_uint16 h);
npy_uint64 npy_halfbits_to_doublebits(npy_uint16 h);

#ifdef __cplusplus
}
#endif

#endif  /* NUMPY_CORE_INCLUDE_NUMPY_HALFFLOAT_H_ */
```
