## Supplementary software v0.2.1 for "Virtual control arms for paediatric myopia trials: external validation of axial-elongation models": ndarrayobject.h

```
/*
 * DON'T INCLUDE THIS DIRECTLY.
 */
#ifndef NUMPY_CORE_INCLUDE_NUMPY_NDARRAYOBJECT_H_
#define NUMPY_CORE_INCLUDE_NUMPY_NDARRAYOBJECT_H_

#ifdef __cplusplus
extern "C" {
#endif

#include <Python.h>
#include "ndarraytypes.h"
#include "dtype_api.h"

/* Includes the "function" C-API -- these are all stored in a
   list of pointers --- one for each file
   The two lists are concatenated into one in multiarray.

   They are available as import_array()
*/

#include "__multiarray_api.h"

/*
 * Include any definitions which are defined differently for 1.x and 2.x
 * (Symbols only available on 2.x are not there, but rather guarded.)
 */
#include "npy_2_compat.h"

/* C-API that requires previous API to be defined */

#define PyArray_DescrCheck(op) PyObject_TypeCheck(op, &PyArrayDescr_Type)

#define PyArray_Check(op) PyObject_TypeCheck(op, &PyArray_Type)
#define PyArray_CheckExact(op) (((PyObject*)(op))->ob_type == &PyArray_Type)

#define PyArray_HasArrayInterfaceType(op, type, context, out)                 \
        ((((out)=PyArray_FromStructInterface(op)) != Py_NotImplemented) ||    \
         (((out)=PyArray_FromInterface(op)) != Py_NotImplemented) ||          \
         (((out)=PyArray_FromArrayAttr(op, type, context)) !=                 \
          Py_NotImplemented))

#define PyArray_HasArrayInterface(op, out)                                    \
        PyArray_HasArrayInterfaceType(op, NULL, NULL, out)

#define PyArray_IsZeroDim(op) (PyArray_Check(op) && \
                               (PyArray_NDIM((PyArrayObject *)op) == 0))

#define PyArray_IsScalar(obj, cls)                                            \
        (PyObject_TypeCheck(obj, &Py##cls##ArrType_Type))

#define PyArray_CheckScalar(m) (PyArray_IsScalar(m, Generic) ||               \
                                PyArray_IsZeroDim(m))
#define PyArray_IsPythonNumber(obj)                                           \
        (PyFloat_Check(obj) || PyComplex_Check(obj) ||                        \
         PyLong_Check(obj) || PyBool_Check(obj))
#define PyArray_IsIntegerScalar(obj) (PyLong_Check(obj)                       \
              || PyArray_IsScalar((obj), Integer))
#define PyArray_IsPythonScalar(obj)                                           \
        (PyArray_IsPythonNumber(obj) || PyBytes_Check(obj) ||                 \
         PyUnicode_Check(obj))

#define PyArray_IsAnyScalar(obj)                                              \
        (PyArray_IsScalar(obj, Generic) || PyArray_IsPythonScalar(obj))

#define PyArray_CheckAnyScalar(obj) (PyArray_IsPythonScalar(obj) ||           \
                                     PyArray_CheckScalar(obj))


#define PyArray_GETCONTIGUOUS(m) (PyArray_ISCONTIGUOUS(m) ?                   \
                                  Py_INCREF(m), (m) :                         \
                                  (PyArrayObject *)(PyArray_Copy(m)))

#define PyArray_SAMESHAPE(a1,a2) ((PyArray_NDIM(a1) == PyArray_NDIM(a2)) &&   \
                                  PyArray_CompareLists(PyArray_DIMS(a1),      \
                                                       PyArray_DIMS(a2),      \
                                                       PyArray_NDIM(a1)))

#define PyArray_SIZE(m) PyArray_MultiplyList(PyArray_DIMS(m), PyArray_NDIM(m))
#define PyArray_NBYTES(m) (PyArray_ITEMSIZE(m) * PyArray_SIZE(m))
#define PyArray_FROM_O(m) PyArray_FromAny(m, NULL, 0, 0, 0, NULL)

#define PyArray_FROM_OF(m,flags) PyArray_CheckFromAny(m, NULL, 0, 0, flags,   \
                                                      NULL)

#define PyArray_FROM_OT(m,type) PyArray_FromAny(m,                            \
                                PyArray_DescrFromType(type), 0, 0, 0, NULL)

#define PyArray_FROM_OTF(m, type, flags) \
        PyArray_FromAny(m, PyArray_DescrFromType(type), 0, 0, \
                        (((flags) & NPY_ARRAY_ENSURECOPY) ? \
                         ((flags) | NPY_ARRAY_DEFAULT) : (flags)), NULL)

#define PyArray_FROMANY(m, type, min, max, flags) \
        PyArray_FromAny(m, PyArray_DescrFromType(type), min, max, \
                        (((flags) & NPY_ARRAY_ENSURECOPY) ? \
                         (flags) | NPY_ARRAY_DEFAULT : (flags)), NULL)

#define PyArray_ZEROS(m, dims, type, is_f_order) \
        PyArray_Zeros(m, dims, PyArray_DescrFromType(type), is_f_order)

#define PyArray_EMPTY(m, dims, type, is_f_order) \
        PyArray_Empty(m, dims, PyArray_DescrFromType(type), is_f_order)

#define PyArray_FILLWBYTE(obj, val) memset(PyArray_DATA(obj), val, \
                                           PyArray_NBYTES(obj))

#define PyArray_ContiguousFromAny(op, type, min_depth, max_depth) \
        PyArray_FromAny(op, PyArray_DescrFromType(type), min_depth, \
                              max_depth, NPY_ARRAY_DEFAULT, NULL)

#define PyArray_EquivArrTypes(a1, a2) \
        PyArray_EquivTypes(PyArray_DESCR(a1), PyArray_DESCR(a2))

#define PyArray_EquivByteorders(b1, b2) \
        (((b1) == (b2)) || (PyArray_ISNBO(b1) == PyArray_ISNBO(b2)))

#define PyArray_SimpleNew(nd, dims, typenum) \
        PyArray_New(&PyArray_Type, nd, dims, typenum, NULL, NULL, 0, 0, NULL)

#define PyArray_SimpleNewFromData(nd, dims, typenum, data) \
        PyArray_New(&PyArray_Type, nd, dims, typenum, NULL, \
                    data, 0, NPY_ARRAY_CARRAY, NULL)

#define PyArray_SimpleNewFromDescr(nd, dims, descr) \
        PyArray_NewFromDescr(&PyArray_Type, descr, nd, dims, \
                             NULL, NULL, 0, NULL)

#define PyArray_ToScalar(data, arr) \
        PyArray_Scalar(data, PyArray_DESCR(arr), (PyObject *)arr)


/* These might be faster without the dereferencing of obj
   going on inside -- of course an optimizing compiler should
   inline the constants inside a for loop making it a moot point
*/

#define PyArray_GETPTR1(obj, i) ((void *)(PyArray_BYTES(obj) + \
                                         (i)*PyArray_STRIDES(obj)[0]))

#define PyArray_GETPTR2(obj, i, j) ((void *)(PyArray_BYTES(obj) + \
                                            (i)*PyArray_STRIDES(obj)[0] + \
                                            (j)*PyArray_STRIDES(obj)[1]))

#define PyArray_GETPTR3(obj, i, j, k) ((void *)(PyArray_BYTES(obj) + \
                                            (i)*PyArray_STRIDES(obj)[0] + \
                                            (j)*PyArray_STRIDES(obj)[1] + \
                                            (k)*PyArray_STRIDES(obj)[2]))

#define PyArray_GETPTR4(obj, i, j, k, l) ((void *)(PyArray_BYTES(obj) + \
                                            (i)*PyArray_STRIDES(obj)[0] + \
                                            (j)*PyArray_STRIDES(obj)[1] + \
                                            (k)*PyArray_STRIDES(obj)[2] + \
                                            (l)*PyArray_STRIDES(obj)[3]))

static inline void
PyArray_DiscardWritebackIfCopy(PyArrayObject *arr)
{
    PyArrayObject_fields *fa = (PyArrayObject_fields *)arr;
    if (fa && fa->base) {
        if (fa->flags & NPY_ARRAY_WRITEBACKIFCOPY) {
            PyArray_ENABLEFLAGS((PyArrayObject*)fa->base, NPY_ARRAY_WRITEABLE);
            Py_DECREF(fa->base);
            fa->base = NULL;
            PyArray_CLEARFLAGS(arr, NPY_ARRAY_WRITEBACKIFCOPY);
        }
    }
}

#define PyArray_DESCR_REPLACE(descr) do { \
                PyArray_Descr *_new_; \
                _new_ = PyArray_DescrNew(descr); \
                Py_XDECREF(descr); \
                descr = _new_; \
        } while(0)

/* Copy should always return contiguous array */
#define PyArray_Copy(obj) PyArray_NewCopy(obj, NPY_CORDER)

#define PyArray_FromObject(op, type, min_depth, max_depth) \
        PyArray_FromAny(op, PyArray_DescrFromType(type), min_depth, \
                              max_depth, NPY_ARRAY_BEHAVED | \
                                         NPY_ARRAY_ENSUREARRAY, NULL)

#define PyArray_ContiguousFromObject(op, type, min_depth, max_depth) \
        PyArray_FromAny(op, PyArray_DescrFromType(type), min_depth, \
                              max_depth, NPY_ARRAY_DEFAULT | \
                                         NPY_ARRAY_ENSUREARRAY, NULL)

#define PyArray_CopyFromObject(op, type, min_depth, max_depth) \
        PyArray_FromAny(op, PyArray_DescrFromType(type), min_depth, \
                        max_depth, NPY_ARRAY_ENSURECOPY | \
                                   NPY_ARRAY_DEFAULT | \
                                   NPY_ARRAY_ENSUREARRAY, NULL)

#define PyArray_Cast(mp, type_num)                                            \
        PyArray_CastToType(mp, PyArray_DescrFromType(type_num), 0)

#define PyArray_Take(ap, items, axis)                                         \
        PyArray_TakeFrom(ap, items, axis, NULL, NPY_RAISE)

#define PyArray_Put(ap, items, values)                                        \
        PyArray_PutTo(ap, items, values, NPY_RAISE)


/*
   Check to see if this key in the dictionary is the "title"
   entry of the tuple (i.e. a duplicate dictionary entry in the fields
   dict).
*/

static inline int
NPY_TITLE_KEY_check(PyObject *key, PyObject *value)
{
    PyObject *title;
    if (PyTuple_Size(value) != 3) {
        return 0;
    }
    title = PyTuple_GetItem(value, 2);
    if (key == title) {
        return 1;
    }
#ifdef PYPY_VERSION
    /*
     * On PyPy, dictionary keys do not always preserve object identity.
     * Fall back to comparison by value.
     */
    if (PyUnicode_Check(title) && PyUnicode_Check(key)) {
        return PyUnicode_Compare(title, key) == 0 ? 1 : 0;
    }
#endif
    return 0;
}

/* Macro, for backward compat with "if NPY_TITLE_KEY(key, value) { ..." */
#define NPY_TITLE_KEY(key, value) (NPY_TITLE_KEY_check((key), (value)))

#define DEPRECATE(msg) PyErr_WarnEx(PyExc_DeprecationWarning,msg,1)
#define DEPRECATE_FUTUREWARNING(msg) PyErr_WarnEx(PyExc_FutureWarning,msg,1)


/*
 * These macros and functions unfortunately require runtime version checks
 * that are only defined in `npy_2_compat.h`.  For that reasons they cannot be
 * part of `ndarraytypes.h` which tries to be self contained.
 */

static inline npy_intp
PyArray_ITEMSIZE(const PyArrayObject *arr)
{
    return PyDataType_ELSIZE(((PyArrayObject_fields *)arr)->descr);
}

#define PyDataType_HASFIELDS(obj) (PyDataType_ISLEGACY((PyArray_Descr*)(obj)) && PyDataType_NAMES((PyArray_Descr*)(obj)) != NULL)
#define PyDataType_HASSUBARRAY(dtype) (PyDataType_ISLEGACY(dtype) && PyDataType_SUBARRAY(dtype) != NULL)
#define PyDataType_ISUNSIZED(dtype) ((dtype)->elsize == 0 && \
                                      !PyDataType_HASFIELDS(dtype))

#define PyDataType_FLAGCHK(dtype, flag) \
        ((PyDataType_FLAGS(dtype) & (flag)) == (flag))

#define PyDataType_REFCHK(dtype) \
        PyDataType_FLAGCHK(dtype, NPY_ITEM_REFCOUNT)

#define NPY_BEGIN_THREADS_DESCR(dtype) \
        do {if (!(PyDataType_FLAGCHK((dtype), NPY_NEEDS_PYAPI))) \
                NPY_BEGIN_THREADS;} while (0);

#define NPY_END_THREADS_DESCR(dtype) \
        do {if (!(PyDataType_FLAGCHK((dtype), NPY_NEEDS_PYAPI))) \
                NPY_END_THREADS; } while (0);

#if !(defined(NPY_INTERNAL_BUILD) && NPY_INTERNAL_BUILD)
/* The internal copy of this is now defined in `dtypemeta.h` */
/*
 * `PyArray_Scalar` is the same as this function but converts will convert
 * most NumPy types to Python scalars.
 */
static inline PyObject *
PyArray_GETITEM(const PyArrayObject *arr, const char *itemptr)
{
    return PyDataType_GetArrFuncs(((PyArrayObject_fields *)arr)->descr)->getitem(
                                        (void *)itemptr, (PyArrayObject *)arr);
}

/*
 * SETITEM should only be used if it is known that the value is a scalar
 * and of a type understood by the arrays dtype.
 * Use `PyArray_Pack` if the value may be of a different dtype.
 */
static inline int
PyArray_SETITEM(PyArrayObject *arr, char *itemptr, PyObject *v)
{
    return PyDataType_GetArrFuncs(((PyArrayObject_fields *)arr)->descr)->setitem(v, itemptr, arr);
}
#endif  /* not internal */


#ifdef __cplusplus
}
#endif


#endif  /* NUMPY_CORE_INCLUDE_NUMPY_NDARRAYOBJECT_H_ */
```
