## Supplementary software v0.2.1 for "Virtual control arms for paediatric myopia trials: external validation of axial-elongation models": ndarraytypes.h

```
#ifndef NUMPY_CORE_INCLUDE_NUMPY_NDARRAYTYPES_H_
#define NUMPY_CORE_INCLUDE_NUMPY_NDARRAYTYPES_H_

#include "npy_common.h"
#include "npy_endian.h"
#include "npy_cpu.h"
#include "utils.h"

#ifdef __cplusplus
extern "C" {
#endif

#define NPY_NO_EXPORT NPY_VISIBILITY_HIDDEN

/* Always allow threading unless it was explicitly disabled at build time */
#if !NPY_NO_SMP
        #define NPY_ALLOW_THREADS 1
#else
        #define NPY_ALLOW_THREADS 0
#endif

#ifndef __has_extension
#define __has_extension(x) 0
#endif

/*
 * There are several places in the code where an array of dimensions
 * is allocated statically.  This is the size of that static
 * allocation.
 *
 * The array creation itself could have arbitrary dimensions but all
 * the places where static allocation is used would need to be changed
 * to dynamic (including inside of several structures)
 *
 * As of NumPy 2.0, we strongly discourage the downstream use of NPY_MAXDIMS,
 * but since auditing everything seems a big ask, define it as 64.
 * A future version could:
 * - Increase or remove the limit and require recompilation (like 2.0 did)
 * - Deprecate or remove the macro but keep the limit (at basically any time)
 */
#define NPY_MAXDIMS 64
/* We cannot change this as it would break ABI: */
#define NPY_MAXDIMS_LEGACY_ITERS 32
/* NPY_MAXARGS is version dependent and defined in npy_2_compat.h */

/* Used for Converter Functions "O&" code in ParseTuple */
#define NPY_FAIL 0
#define NPY_SUCCEED 1


enum NPY_TYPES {    NPY_BOOL=0,
                    NPY_BYTE, NPY_UBYTE,
                    NPY_SHORT, NPY_USHORT,
                    NPY_INT, NPY_UINT,
                    NPY_LONG, NPY_ULONG,
                    NPY_LONGLONG, NPY_ULONGLONG,
                    NPY_FLOAT, NPY_DOUBLE, NPY_LONGDOUBLE,
                    NPY_CFLOAT, NPY_CDOUBLE, NPY_CLONGDOUBLE,
                    NPY_OBJECT=17,
                    NPY_STRING, NPY_UNICODE,
                    NPY_VOID,
                    /*
                     * New 1.6 types appended, may be integrated
                     * into the above in 2.0.
                     */
                    NPY_DATETIME, NPY_TIMEDELTA, NPY_HALF,

                    NPY_CHAR, /* Deprecated, will raise if used */

                    /* The number of *legacy* dtypes */
                    NPY_NTYPES_LEGACY=24,

                    /* assign a high value to avoid changing this in the
                       future when new dtypes are added */
                    NPY_NOTYPE=25,

                    NPY_USERDEF=256,  /* leave room for characters */

                    /* The number of types not including the new 1.6 types */
                    NPY_NTYPES_ABI_COMPATIBLE=21,

                    /*
                     * New DTypes which do not share the legacy layout
                     * (added after NumPy 2.0).  VSTRING is the first of these
                     * we may open up a block for user-defined dtypes in the
                     * future.
                     */
                    NPY_VSTRING=2056,
};


/* basetype array priority */
#define NPY_PRIORITY 0.0

/* default subtype priority */
#define NPY_SUBTYPE_PRIORITY 1.0

/* default scalar priority */
#define NPY_SCALAR_PRIORITY -1000000.0

/* How many floating point types are there (excluding half) */
#define NPY_NUM_FLOATTYPE 3

/*
 * These characters correspond to the array type and the struct
 * module
 */

enum NPY_TYPECHAR {
        NPY_BOOLLTR = '?',
        NPY_BYTELTR = 'b',
        NPY_UBYTELTR = 'B',
        NPY_SHORTLTR = 'h',
        NPY_USHORTLTR = 'H',
        NPY_INTLTR = 'i',
        NPY_UINTLTR = 'I',
        NPY_LONGLTR = 'l',
        NPY_ULONGLTR = 'L',
        NPY_LONGLONGLTR = 'q',
        NPY_ULONGLONGLTR = 'Q',
        NPY_HALFLTR = 'e',
        NPY_FLOATLTR = 'f',
        NPY_DOUBLELTR = 'd',
        NPY_LONGDOUBLELTR = 'g',
        NPY_CFLOATLTR = 'F',
        NPY_CDOUBLELTR = 'D',
        NPY_CLONGDOUBLELTR = 'G',
        NPY_OBJECTLTR = 'O',
        NPY_STRINGLTR = 'S',
        NPY_DEPRECATED_STRINGLTR2 = 'a',
        NPY_UNICODELTR = 'U',
        NPY_VOIDLTR = 'V',
        NPY_DATETIMELTR = 'M',
        NPY_TIMEDELTALTR = 'm',
        NPY_CHARLTR = 'c',

        /*
         * New non-legacy DTypes
         */
        NPY_VSTRINGLTR = 'T',

        /*
         * Note, we removed `NPY_INTPLTR` due to changing its definition
         * to 'n', rather than 'p'.  On any typical platform this is the
         * same integer.  'n' should be used for the `np.intp` with the same
         * size as `size_t` while 'p' remains pointer sized.
         *
         * 'p', 'P', 'n', and 'N' are valid and defined explicitly
         * in `arraytypes.c.src`.
         */

        /*
         * These are for dtype 'kinds', not dtype 'typecodes'
         * as the above are for.
         */
        NPY_GENBOOLLTR ='b',
        NPY_SIGNEDLTR = 'i',
        NPY_UNSIGNEDLTR = 'u',
        NPY_FLOATINGLTR = 'f',
        NPY_COMPLEXLTR = 'c',

};

/*
 * Changing this may break Numpy API compatibility
 * due to changing offsets in PyArray_ArrFuncs, so be
 * careful. Here we have reused the mergesort slot for
 * any kind of stable sort, the actual implementation will
 * depend on the data type.
 */
typedef enum {
        _NPY_SORT_UNDEFINED=-1,
        NPY_QUICKSORT=0,
        NPY_HEAPSORT=1,
        NPY_MERGESORT=2,
        NPY_STABLESORT=2,
} NPY_SORTKIND;
#define NPY_NSORTS (NPY_STABLESORT + 1)


typedef enum {
        NPY_INTROSELECT=0
} NPY_SELECTKIND;
#define NPY_NSELECTS (NPY_INTROSELECT + 1)


typedef enum {
        NPY_SEARCHLEFT=0,
        NPY_SEARCHRIGHT=1
} NPY_SEARCHSIDE;
#define NPY_NSEARCHSIDES (NPY_SEARCHRIGHT + 1)


typedef enum {
        NPY_NOSCALAR=-1,
        NPY_BOOL_SCALAR,
        NPY_INTPOS_SCALAR,
        NPY_INTNEG_SCALAR,
        NPY_FLOAT_SCALAR,
        NPY_COMPLEX_SCALAR,
        NPY_OBJECT_SCALAR
} NPY_SCALARKIND;
#define NPY_NSCALARKINDS (NPY_OBJECT_SCALAR + 1)

/* For specifying array memory layout or iteration order */
typedef enum {
        /* Fortran order if inputs are all Fortran, C otherwise */
        NPY_ANYORDER=-1,
        /* C order */
        NPY_CORDER=0,
        /* Fortran order */
        NPY_FORTRANORDER=1,
        /* An order as close to the inputs as possible */
        NPY_KEEPORDER=2
} NPY_ORDER;

/* For specifying allowed casting in operations which support it */
typedef enum {
        _NPY_ERROR_OCCURRED_IN_CAST = -1,
        /* Only allow identical types */
        NPY_NO_CASTING=0,
        /* Allow identical and byte swapped types */
        NPY_EQUIV_CASTING=1,
        /* Only allow safe casts */
        NPY_SAFE_CASTING=2,
        /* Allow safe casts or casts within the same kind */
        NPY_SAME_KIND_CASTING=3,
        /* Allow any casts */
        NPY_UNSAFE_CASTING=4,
} NPY_CASTING;

typedef enum {
        NPY_CLIP=0,
        NPY_WRAP=1,
        NPY_RAISE=2
} NPY_CLIPMODE;

typedef enum {
        NPY_VALID=0,
        NPY_SAME=1,
        NPY_FULL=2
} NPY_CORRELATEMODE;

/* The special not-a-time (NaT) value */
#define NPY_DATETIME_NAT NPY_MIN_INT64

/*
 * Upper bound on the length of a DATETIME ISO 8601 string
 *   YEAR: 21 (64-bit year)
 *   MONTH: 3
 *   DAY: 3
 *   HOURS: 3
 *   MINUTES: 3
 *   SECONDS: 3
 *   ATTOSECONDS: 1 + 3*6
 *   TIMEZONE: 5
 *   NULL TERMINATOR: 1
 */
#define NPY_DATETIME_MAX_ISO8601_STRLEN (21 + 3*5 + 1 + 3*6 + 6 + 1)

/* The FR in the unit names stands for frequency */
typedef enum {
        /* Force signed enum type, must be -1 for code compatibility */
        NPY_FR_ERROR = -1,      /* error or undetermined */

        /* Start of valid units */
        NPY_FR_Y = 0,           /* Years */
        NPY_FR_M = 1,           /* Months */
        NPY_FR_W = 2,           /* Weeks */
        /* Gap where 1.6 NPY_FR_B (value 3) was */
        NPY_FR_D = 4,           /* Days */
        NPY_FR_h = 5,           /* hours */
        NPY_FR_m = 6,           /* minutes */
        NPY_FR_s = 7,           /* seconds */
        NPY_FR_ms = 8,          /* milliseconds */
        NPY_FR_us = 9,          /* microseconds */
        NPY_FR_ns = 10,         /* nanoseconds */
        NPY_FR_ps = 11,         /* picoseconds */
        NPY_FR_fs = 12,         /* femtoseconds */
        NPY_FR_as = 13,         /* attoseconds */
        NPY_FR_GENERIC = 14     /* unbound units, can convert to anything */
} NPY_DATETIMEUNIT;

/*
 * NOTE: With the NPY_FR_B gap for 1.6 ABI compatibility, NPY_DATETIME_NUMUNITS
 * is technically one more than the actual number of units.
 */
#define NPY_DATETIME_NUMUNITS (NPY_FR_GENERIC + 1)
#define NPY_DATETIME_DEFAULTUNIT NPY_FR_GENERIC

/*
 * Business day conventions for mapping invalid business
 * days to valid business days.
 */
typedef enum {
    /* Go forward in time to the following business day. */
    NPY_BUSDAY_FORWARD,
    NPY_BUSDAY_FOLLOWING = NPY_BUSDAY_FORWARD,
    /* Go backward in time to the preceding business day. */
    NPY_BUSDAY_BACKWARD,
    NPY_BUSDAY_PRECEDING = NPY_BUSDAY_BACKWARD,
    /*
     * Go forward in time to the following business day, unless it
     * crosses a month boundary, in which case go backward
     */
    NPY_BUSDAY_MODIFIEDFOLLOWING,
    /*
     * Go backward in time to the preceding business day, unless it
     * crosses a month boundary, in which case go forward.
     */
    NPY_BUSDAY_MODIFIEDPRECEDING,
    /* Produce a NaT for non-business days. */
    NPY_BUSDAY_NAT,
    /* Raise an exception for non-business days. */
    NPY_BUSDAY_RAISE
} NPY_BUSDAY_ROLL;


/************************************************************
 * NumPy Auxiliary Data for inner loops, sort functions, etc.
 ************************************************************/

/*
 * When creating an auxiliary data struct, this should always appear
 * as the first member, like this:
 *
 * typedef struct {
 *     NpyAuxData base;
 *     double constant;
 * } constant_multiplier_aux_data;
 */
typedef struct NpyAuxData_tag NpyAuxData;

/* Function pointers for freeing or cloning auxiliary data */
typedef void (NpyAuxData_FreeFunc) (NpyAuxData *);
typedef NpyAuxData *(NpyAuxData_CloneFunc) (NpyAuxData *);

struct NpyAuxData_tag {
    NpyAuxData_FreeFunc *free;
    NpyAuxData_CloneFunc *clone;
    /* To allow for a bit of expansion without breaking the ABI */
    void *reserved[2];
};

/* Macros to use for freeing and cloning auxiliary data */
#define NPY_AUXDATA_FREE(auxdata) \
    do { \
        if ((auxdata) != NULL) { \
            (auxdata)->free(auxdata); \
        } \
    } while(0)
#define NPY_AUXDATA_CLONE(auxdata) \
    ((auxdata)->clone(auxdata))

#define NPY_ERR(str) fprintf(stderr, #str); fflush(stderr);
#define NPY_ERR2(str) fprintf(stderr, str); fflush(stderr);

/*
* Macros to define how array, and dimension/strides data is
* allocated. These should be made private
*/

#define NPY_USE_PYMEM 1


#if NPY_USE_PYMEM == 1
/* use the Raw versions which are safe to call with the GIL released */
#define PyArray_malloc PyMem_RawMalloc
#define PyArray_free PyMem_RawFree
#define PyArray_realloc PyMem_RawRealloc
#else
#define PyArray_malloc malloc
#define PyArray_free free
#define PyArray_realloc realloc
#endif

/* Dimensions and strides */
#define PyDimMem_NEW(size)                                         \
    ((npy_intp *)PyArray_malloc(size*sizeof(npy_intp)))

#define PyDimMem_FREE(ptr) PyArray_free(ptr)

#define PyDimMem_RENEW(ptr,size)                                   \
        ((npy_intp *)PyArray_realloc(ptr,size*sizeof(npy_intp)))

/* forward declaration */
struct _PyArray_Descr;

/* These must deal with unaligned and swapped data if necessary */
typedef PyObject * (PyArray_GetItemFunc) (void *, void *);
typedef int (PyArray_SetItemFunc)(PyObject *, void *, void *);

typedef void (PyArray_CopySwapNFunc)(void *, npy_intp, void *, npy_intp,
                                     npy_intp, int, void *);

typedef void (PyArray_CopySwapFunc)(void *, void *, int, void *);
typedef npy_bool (PyArray_NonzeroFunc)(void *, void *);


/*
 * These assume aligned and notswapped data -- a buffer will be used
 * before or contiguous data will be obtained
 */

typedef int (PyArray_CompareFunc)(const void *, const void *, void *);
typedef int (PyArray_ArgFunc)(void*, npy_intp, npy_intp*, void *);

typedef void (PyArray_DotFunc)(void *, npy_intp, void *, npy_intp, void *,
                               npy_intp, void *);

typedef void (PyArray_VectorUnaryFunc)(void *, void *, npy_intp, void *,
                                       void *);

/*
 * XXX the ignore argument should be removed next time the API version
 * is bumped. It used to be the separator.
 */
typedef int (PyArray_ScanFunc)(FILE *fp, void *dptr,
                               char *ignore, struct _PyArray_Descr *);
typedef int (PyArray_FromStrFunc)(char *s, void *dptr, char **endptr,
                                  struct _PyArray_Descr *);

typedef int (PyArray_FillFunc)(void *, npy_intp, void *);

typedef int (PyArray_SortFunc)(void *, npy_intp, void *);
typedef int (PyArray_ArgSortFunc)(void *, npy_intp *, npy_intp, void *);

typedef int (PyArray_FillWithScalarFunc)(void *, npy_intp, void *, void *);

typedef int (PyArray_ScalarKindFunc)(void *);

typedef struct {
        npy_intp *ptr;
        int len;
} PyArray_Dims;

typedef struct {
        /*
         * Functions to cast to most other standard types
         * Can have some NULL entries. The types
         * DATETIME, TIMEDELTA, and HALF go into the castdict
         * even though they are built-in.
         */
        PyArray_VectorUnaryFunc *cast[NPY_NTYPES_ABI_COMPATIBLE];

        /* The next four functions *cannot* be NULL */

        /*
         * Functions to get and set items with standard Python types
         * -- not array scalars
         */
        PyArray_GetItemFunc *getitem;
        PyArray_SetItemFunc *setitem;

        /*
         * Copy and/or swap data.  Memory areas may not overlap
         * Use memmove first if they might
         */
        PyArray_CopySwapNFunc *copyswapn;
        PyArray_CopySwapFunc *copyswap;

        /*
         * Function to compare items
         * Can be NULL
         */
        PyArray_CompareFunc *compare;

        /*
         * Function to select largest
         * Can be NULL
         */
        PyArray_ArgFunc *argmax;

        /*
         * Function to compute dot product
         * Can be NULL
         */
        PyArray_DotFunc *dotfunc;

        /*
         * Function to scan an ASCII file and
         * place a single value plus possible separator
         * Can be NULL
         */
        PyArray_ScanFunc *scanfunc;

        /*
         * Function to read a single value from a string
         * and adjust the pointer; Can be NULL
         */
        PyArray_FromStrFunc *fromstr;

        /*
         * Function to determine if data is zero or not
         * If NULL a default version is
         * used at Registration time.
         */
        PyArray_NonzeroFunc *nonzero;

        /*
         * Used for arange. Should return 0 on success
         * and -1 on failure.
         * Can be NULL.
         */
        PyArray_FillFunc *fill;

        /*
         * Function to fill arrays with scalar values
         * Can be NULL
         */
        PyArray_FillWithScalarFunc *fillwithscalar;

        /*
         * Sorting functions
         * Can be NULL
         */
        PyArray_SortFunc *sort[NPY_NSORTS];
        PyArray_ArgSortFunc *argsort[NPY_NSORTS];

        /*
         * Dictionary of additional casting functions
         * PyArray_VectorUnaryFuncs
         * which can be populated to support casting
         * to other registered types. Can be NULL
         */
        PyObject *castdict;

        /*
         * Functions useful for generalizing
         * the casting rules.
         * Can be NULL;
         */
        PyArray_ScalarKindFunc *scalarkind;
        int **cancastscalarkindto;
        int *cancastto;

        void *_unused1;
        void *_unused2;
        void *_unused3;

        /*
         * Function to select smallest
         * Can be NULL
         */
        PyArray_ArgFunc *argmin;

} PyArray_ArrFuncs;


/* The item must be reference counted when it is inserted or extracted. */
#define NPY_ITEM_REFCOUNT   0x01
/* Same as needing REFCOUNT */
#define NPY_ITEM_HASOBJECT  0x01
/* Convert to list for pickling */
#define NPY_LIST_PICKLE     0x02
/* The item is a POINTER  */
#define NPY_ITEM_IS_POINTER 0x04
/* memory needs to be initialized for this data-type */
#define NPY_NEEDS_INIT      0x08
/* operations need Python C-API so don't give-up thread. */
#define NPY_NEEDS_PYAPI     0x10
/* Use f.getitem when extracting elements of this data-type */
#define NPY_USE_GETITEM     0x20
/* Use f.setitem when setting creating 0-d array from this data-type.*/
#define NPY_USE_SETITEM     0x40
/* A sticky flag specifically for structured arrays */
#define NPY_ALIGNED_STRUCT  0x80

/*
 *These are inherited for global data-type if any data-types in the
 * field have them
 */
#define NPY_FROM_FIELDS    (NPY_NEEDS_INIT | NPY_LIST_PICKLE | \
                            NPY_ITEM_REFCOUNT | NPY_NEEDS_PYAPI)

#define NPY_OBJECT_DTYPE_FLAGS (NPY_LIST_PICKLE | NPY_USE_GETITEM | \
                                NPY_ITEM_IS_POINTER | NPY_ITEM_REFCOUNT | \
                                NPY_NEEDS_INIT | NPY_NEEDS_PYAPI)

#if NPY_FEATURE_VERSION >= NPY_2_0_API_VERSION
/*
 * Public version of the Descriptor struct as of 2.x
 */
typedef struct _PyArray_Descr {
        PyObject_HEAD
        /*
         * the type object representing an
         * instance of this type -- should not
         * be two type_numbers with the same type
         * object.
         */
        PyTypeObject *typeobj;
        /* kind for this type */
        char kind;
        /* unique-character representing this type */
        char type;
        /*
         * '>' (big), '<' (little), '|'
         * (not-applicable), or '=' (native).
         */
        char byteorder;
        /* Former flags flags space (unused) to ensure type_num is stable. */
        char _former_flags;
        /* number representing this type */
        int type_num;
        /* Space for dtype instance specific flags. */
        npy_uint64 flags;
        /* element size (itemsize) for this type */
        npy_intp elsize;
        /* alignment needed for this type */
        npy_intp alignment;
        /* metadata dict or NULL */
        PyObject *metadata;
        /* Cached hash value (-1 if not yet computed). */
        npy_hash_t hash;
        /* Unused slot (must be initialized to NULL) for future use */
        void *reserved_null[2];
} PyArray_Descr;

#else  /* 1.x and 2.x compatible version (only shared fields): */

typedef struct _PyArray_Descr {
        PyObject_HEAD
        PyTypeObject *typeobj;
        char kind;
        char type;
        char byteorder;
        char _former_flags;
        int type_num;
} PyArray_Descr;

/* To access modified fields, define the full 2.0 struct: */
typedef struct {
        PyObject_HEAD
        PyTypeObject *typeobj;
        char kind;
        char type;
        char byteorder;
        char _former_flags;
        int type_num;
        npy_uint64 flags;
        npy_intp elsize;
        npy_intp alignment;
        PyObject *metadata;
        npy_hash_t hash;
        void *reserved_null[2];
} _PyArray_DescrNumPy2;

#endif  /* 1.x and 2.x compatible version */

/*
 * Semi-private struct with additional field of legacy descriptors (must
 * check NPY_DT_is_legacy before casting/accessing).  The struct is also not
 * valid when running on 1.x (i.e. in public API use).
 */
typedef struct {
        PyObject_HEAD
        PyTypeObject *typeobj;
        char kind;
        char type;
        char byteorder;
        char _former_flags;
        int type_num;
        npy_uint64 flags;
        npy_intp elsize;
        npy_intp alignment;
        PyObject *metadata;
        npy_hash_t hash;
        void *reserved_null[2];
        struct _arr_descr *subarray;
        PyObject *fields;
        PyObject *names;
        NpyAuxData *c_metadata;
} _PyArray_LegacyDescr;


/*
 * Umodified PyArray_Descr struct identical to NumPy 1.x.  This struct is
 * used as a prototype for registering a new legacy DType.
 * It is also used to access the fields in user code running on 1.x.
 */
typedef struct {
        PyObject_HEAD
        PyTypeObject *typeobj;
        char kind;
        char type;
        char byteorder;
        char flags;
        int type_num;
        int elsize;
        int alignment;
        struct _arr_descr *subarray;
        PyObject *fields;
        PyObject *names;
        PyArray_ArrFuncs *f;
        PyObject *metadata;
        NpyAuxData *c_metadata;
        npy_hash_t hash;
} PyArray_DescrProto;


typedef struct _arr_descr {
        PyArray_Descr *base;
        PyObject *shape;       /* a tuple */
} PyArray_ArrayDescr;

/*
 * Memory handler structure for array data.
 */
/* The declaration of free differs from PyMemAllocatorEx */
typedef struct {
    void *ctx;
    void* (*malloc) (void *ctx, size_t size);
    void* (*calloc) (void *ctx, size_t nelem, size_t elsize);
    void* (*realloc) (void *ctx, void *ptr, size_t new_size);
    void (*free) (void *ctx, void *ptr, size_t size);
    /*
     * This is the end of the version=1 struct. Only add new fields after
     * this line
     */
} PyDataMemAllocator;

typedef struct {
    char name[127];  /* multiple of 64 to keep the struct aligned */
    uint8_t version; /* currently 1 */
    PyDataMemAllocator allocator;
} PyDataMem_Handler;


/*
 * The main array object structure.
 *
 * It has been recommended to use the inline functions defined below
 * (PyArray_DATA and friends) to access fields here for a number of
 * releases. Direct access to the members themselves is deprecated.
 * To ensure that your code does not use deprecated access,
 * #define NPY_NO_DEPRECATED_API NPY_1_7_API_VERSION
 * (or NPY_1_8_API_VERSION or higher as required).
 */
/* This struct will be moved to a private header in a future release */
typedef struct tagPyArrayObject_fields {
    PyObject_HEAD
    /* Pointer to the raw data buffer */
    char *data;
    /* The number of dimensions, also called 'ndim' */
    int nd;
    /* The size in each dimension, also called 'shape' */
    npy_intp *dimensions;
    /*
     * Number of bytes to jump to get to the
     * next element in each dimension
     */
    npy_intp *strides;
    /*
     * This object is decref'd upon
     * deletion of array. Except in the
     * case of WRITEBACKIFCOPY which has
     * special handling.
     *
     * For views it points to the original
     * array, collapsed so no chains of
     * views occur.
     *
     * For creation from buffer object it
     * points to an object that should be
     * decref'd on deletion
     *
     * For WRITEBACKIFCOPY flag this is an
     * array to-be-updated upon calling
     * PyArray_ResolveWritebackIfCopy
     */
    PyObject *base;
    /* Pointer to type structure */
    PyArray_Descr *descr;
    /* Flags describing array -- see below */
    int flags;
    /* For weak references */
    PyObject *weakreflist;
#if NPY_FEATURE_VERSION >= NPY_1_20_API_VERSION
    void *_buffer_info;  /* private buffer info, tagged to allow warning */
#endif
    /*
     * For malloc/calloc/realloc/free per object
     */
#if NPY_FEATURE_VERSION >= NPY_1_22_API_VERSION
    PyObject *mem_handler;
#endif
} PyArrayObject_fields;

/*
 * To hide the implementation details, we only expose
 * the Python struct HEAD.
 */
#if !defined(NPY_NO_DEPRECATED_API) || \
    (NPY_NO_DEPRECATED_API < NPY_1_7_API_VERSION)
/*
 * Can't put this in npy_deprecated_api.h like the others.
 * PyArrayObject field access is deprecated as of NumPy 1.7.
 */
typedef PyArrayObject_fields PyArrayObject;
#else
typedef struct tagPyArrayObject {
        PyObject_HEAD
} PyArrayObject;
#endif

/*
 * Removed 2020-Nov-25, NumPy 1.20
 * #define NPY_SIZEOF_PYARRAYOBJECT (sizeof(PyArrayObject_fields))
 *
 * The above macro was removed as it gave a false sense of a stable ABI
 * with respect to the structures size.  If you require a runtime constant,
 * you can use `PyArray_Type.tp_basicsize` instead.  Otherwise, please
 * see the PyArrayObject documentation or ask the NumPy developers for
 * information on how to correctly replace the macro in a way that is
 * compatible with multiple NumPy versions.
 */

/* Mirrors buffer object to ptr */

typedef struct {
        PyObject_HEAD
        PyObject *base;
        void *ptr;
        npy_intp len;
        int flags;
} PyArray_Chunk;

typedef struct {
    NPY_DATETIMEUNIT base;
    int num;
} PyArray_DatetimeMetaData;

typedef struct {
    NpyAuxData base;
    PyArray_DatetimeMetaData meta;
} PyArray_DatetimeDTypeMetaData;

/*
 * This structure contains an exploded view of a date-time value.
 * NaT is represented by year == NPY_DATETIME_NAT.
 */
typedef struct {
        npy_int64 year;
        npy_int32 month, day, hour, min, sec, us, ps, as;
} npy_datetimestruct;

/* This structure contains an exploded view of a timedelta value */
typedef struct {
        npy_int64 day;
        npy_int32 sec, us, ps, as;
} npy_timedeltastruct;

typedef int (PyArray_FinalizeFunc)(PyArrayObject *, PyObject *);

/*
 * Means c-style contiguous (last index varies the fastest). The data
 * elements right after each other.
 *
 * This flag may be requested in constructor functions.
 * This flag may be tested for in PyArray_FLAGS(arr).
 */
#define NPY_ARRAY_C_CONTIGUOUS    0x0001

/*
 * Set if array is a contiguous Fortran array: the first index varies
 * the fastest in memory (strides array is reverse of C-contiguous
 * array)
 *
 * This flag may be requested in constructor functions.
 * This flag may be tested for in PyArray_FLAGS(arr).
 */
#define NPY_ARRAY_F_CONTIGUOUS    0x0002

/*
 * Note: all 0-d arrays are C_CONTIGUOUS and F_CONTIGUOUS. If a
 * 1-d array is C_CONTIGUOUS it is also F_CONTIGUOUS. Arrays with
 * more then one dimension can be C_CONTIGUOUS and F_CONTIGUOUS
 * at the same time if they have either zero or one element.
 * A higher dimensional array always has the same contiguity flags as
 * `array.squeeze()`; dimensions with `array.shape[dimension] == 1` are
 * effectively ignored when checking for contiguity.
 */

/*
 * If set, the array owns the data: it will be free'd when the array
 * is deleted.
 *
 * This flag may be tested for in PyArray_FLAGS(arr).
 */
#define NPY_ARRAY_OWNDATA         0x0004

/*
 * An array never has the next four set; they're only used as parameter
 * flags to the various FromAny functions
 *
 * This flag may be requested in constructor functions.
 */

/* Cause a cast to occur regardless of whether or not it is safe. */
#define NPY_ARRAY_FORCECAST       0x0010

/*
 * Always copy the array. Returned arrays are always CONTIGUOUS,
 * ALIGNED, and WRITEABLE. See also: NPY_ARRAY_ENSURENOCOPY = 0x4000.
 *
 * This flag may be requested in constructor functions.
 */
#define NPY_ARRAY_ENSURECOPY      0x0020

/*
 * Make sure the returned array is a base-class ndarray
 *
 * This flag may be requested in constructor functions.
 */
#define NPY_ARRAY_ENSUREARRAY     0x0040

/*
 * Make sure that the strides are in units of the element size Needed
 * for some operations with record-arrays.
 *
 * This flag may be requested in constructor functions.
 */
#define NPY_ARRAY_ELEMENTSTRIDES  0x0080

/*
 * Array data is aligned on the appropriate memory address for the type
 * stored according to how the compiler would align things (e.g., an
 * array of integers (4 bytes each) starts on a memory address that's
 * a multiple of 4)
 *
 * This flag may be requested in constructor functions.
 * This flag may be tested for in PyArray_FLAGS(arr).
 */
#define NPY_ARRAY_ALIGNED         0x0100

/*
 * Array data has the native endianness
 *
 * This flag may be requested in constructor functions.
 */
#define NPY_ARRAY_NOTSWAPPED      0x0200

/*
 * Array data is writeable
 *
 * This flag may be requested in constructor functions.
 * This flag may be tested for in PyArray_FLAGS(arr).
 */
#define NPY_ARRAY_WRITEABLE       0x0400

/*
 * If this flag is set, then base contains a pointer to an array of
 * the same size that should be updated with the current contents of
 * this array when PyArray_ResolveWritebackIfCopy is called.
 *
 * This flag may be requested in constructor functions.
 * This flag may be tested for in PyArray_FLAGS(arr).
 */
#define NPY_ARRAY_WRITEBACKIFCOPY 0x2000

/*
 * No copy may be made while converting from an object/array (result is a view)
 *
 * This flag may be requested in constructor functions.
 */
#define NPY_ARRAY_ENSURENOCOPY 0x4000

/*
 * NOTE: there are also internal flags defined in multiarray/arrayobject.h,
 * which start at bit 31 and work down.
 */

#define NPY_ARRAY_BEHAVED      (NPY_ARRAY_ALIGNED | \
                                NPY_ARRAY_WRITEABLE)
#define NPY_ARRAY_BEHAVED_NS   (NPY_ARRAY_ALIGNED | \
                                NPY_ARRAY_WRITEABLE | \
                                NPY_ARRAY_NOTSWAPPED)
#define NPY_ARRAY_CARRAY       (NPY_ARRAY_C_CONTIGUOUS | \
                                NPY_ARRAY_BEHAVED)
#define NPY_ARRAY_CARRAY_RO    (NPY_ARRAY_C_CONTIGUOUS | \
                                NPY_ARRAY_ALIGNED)
#define NPY_ARRAY_FARRAY       (NPY_ARRAY_F_CONTIGUOUS | \
                                NPY_ARRAY_BEHAVED)
#define NPY_ARRAY_FARRAY_RO    (NPY_ARRAY_F_CONTIGUOUS | \
                                NPY_ARRAY_ALIGNED)
#define NPY_ARRAY_DEFAULT      (NPY_ARRAY_CARRAY)
#define NPY_ARRAY_IN_ARRAY     (NPY_ARRAY_CARRAY_RO)
#define NPY_ARRAY_OUT_ARRAY    (NPY_ARRAY_CARRAY)
#define NPY_ARRAY_INOUT_ARRAY  (NPY_ARRAY_CARRAY)
#define NPY_ARRAY_INOUT_ARRAY2 (NPY_ARRAY_CARRAY | \
                                NPY_ARRAY_WRITEBACKIFCOPY)
#define NPY_ARRAY_IN_FARRAY    (NPY_ARRAY_FARRAY_RO)
#define NPY_ARRAY_OUT_FARRAY   (NPY_ARRAY_FARRAY)
#define NPY_ARRAY_INOUT_FARRAY (NPY_ARRAY_FARRAY)
#define NPY_ARRAY_INOUT_FARRAY2 (NPY_ARRAY_FARRAY | \
                                NPY_ARRAY_WRITEBACKIFCOPY)

#define NPY_ARRAY_UPDATE_ALL   (NPY_ARRAY_C_CONTIGUOUS | \
                                NPY_ARRAY_F_CONTIGUOUS | \
                                NPY_ARRAY_ALIGNED)

/* This flag is for the array interface, not PyArrayObject */
#define NPY_ARR_HAS_DESCR  0x0800


/*
 * Size of internal buffers used for alignment Make BUFSIZE a multiple
 * of sizeof(npy_cdouble) -- usually 16 so that ufunc buffers are aligned
 */
#define NPY_MIN_BUFSIZE ((int)sizeof(npy_cdouble))
#define NPY_MAX_BUFSIZE (((int)sizeof(npy_cdouble))*1000000)
#define NPY_BUFSIZE 8192
/* buffer stress test size: */
/*#define NPY_BUFSIZE 17*/

/*
 * C API: consists of Macros and functions.  The MACROS are defined
 * here.
 */


#define PyArray_ISCONTIGUOUS(m) PyArray_CHKFLAGS((m), NPY_ARRAY_C_CONTIGUOUS)
#define PyArray_ISWRITEABLE(m) PyArray_CHKFLAGS((m), NPY_ARRAY_WRITEABLE)
#define PyArray_ISALIGNED(m) PyArray_CHKFLAGS((m), NPY_ARRAY_ALIGNED)

#define PyArray_IS_C_CONTIGUOUS(m) PyArray_CHKFLAGS((m), NPY_ARRAY_C_CONTIGUOUS)
#define PyArray_IS_F_CONTIGUOUS(m) PyArray_CHKFLAGS((m), NPY_ARRAY_F_CONTIGUOUS)

/* the variable is used in some places, so always define it */
#define NPY_BEGIN_THREADS_DEF PyThreadState *_save=NULL;
#if NPY_ALLOW_THREADS
#define NPY_BEGIN_ALLOW_THREADS Py_BEGIN_ALLOW_THREADS
#define NPY_END_ALLOW_THREADS Py_END_ALLOW_THREADS
#define NPY_BEGIN_THREADS do {_save = PyEval_SaveThread();} while (0);
#define NPY_END_THREADS   do { if (_save) \
                { PyEval_RestoreThread(_save); _save = NULL;} } while (0);
#define NPY_BEGIN_THREADS_THRESHOLDED(loop_size) do { if ((loop_size) > 500) \
                { _save = PyEval_SaveThread();} } while (0);


#define NPY_ALLOW_C_API_DEF  PyGILState_STATE __save__;
#define NPY_ALLOW_C_API      do {__save__ = PyGILState_Ensure();} while (0);
#define NPY_DISABLE_C_API    do {PyGILState_Release(__save__);} while (0);
#else
#define NPY_BEGIN_ALLOW_THREADS
#define NPY_END_ALLOW_THREADS
#define NPY_BEGIN_THREADS
#define NPY_END_THREADS
#define NPY_BEGIN_THREADS_THRESHOLDED(loop_size)
#define NPY_BEGIN_THREADS_DESCR(dtype)
#define NPY_END_THREADS_DESCR(dtype)
#define NPY_ALLOW_C_API_DEF
#define NPY_ALLOW_C_API
#define NPY_DISABLE_C_API
#endif

/**********************************
 * The nditer object, added in 1.6
 **********************************/

/* The actual structure of the iterator is an internal detail */
typedef struct NpyIter_InternalOnly NpyIter;

/* Iterator function pointers that may be specialized */
typedef int (NpyIter_IterNextFunc)(NpyIter *iter);
typedef void (NpyIter_GetMultiIndexFunc)(NpyIter *iter,
                                      npy_intp *outcoords);

/*** Global flags that may be passed to the iterator constructors ***/

/* Track an index representing C order */
#define NPY_ITER_C_INDEX                    0x00000001
/* Track an index representing Fortran order */
#define NPY_ITER_F_INDEX                    0x00000002
/* Track a multi-index */
#define NPY_ITER_MULTI_INDEX                0x00000004
/* User code external to the iterator does the 1-dimensional innermost loop */
#define NPY_ITER_EXTERNAL_LOOP              0x00000008
/* Convert all the operands to a common data type */
#define NPY_ITER_COMMON_DTYPE               0x00000010
/* Operands may hold references, requiring API access during iteration */
#define NPY_ITER_REFS_OK                    0x00000020
/* Zero-sized operands should be permitted, iteration checks IterSize for 0 */
#define NPY_ITER_ZEROSIZE_OK                0x00000040
/* Permits reductions (size-0 stride with dimension size > 1) */
#define NPY_ITER_REDUCE_OK                  0x00000080
/* Enables sub-range iteration */
#define NPY_ITER_RANGED                     0x00000100
/* Enables buffering */
#define NPY_ITER_BUFFERED                   0x00000200
/* When buffering is enabled, grows the inner loop if possible */
#define NPY_ITER_GROWINNER                  0x00000400
/* Delay allocation of buffers until first Reset* call */
#define NPY_ITER_DELAY_BUFALLOC             0x00000800
/* When NPY_KEEPORDER is specified, disable reversing negative-stride axes */
#define NPY_ITER_DONT_NEGATE_STRIDES        0x00001000
/*
 * If output operands overlap with other operands (based on heuristics that
 * has false positives but no false negatives), make temporary copies to
 * eliminate overlap.
 */
#define NPY_ITER_COPY_IF_OVERLAP            0x00002000

/*** Per-operand flags that may be passed to the iterator constructors ***/

/* The operand will be read from and written to */
#define NPY_ITER_READWRITE                  0x00010000
/* The operand will only be read from */
#define NPY_ITER_READONLY                   0x00020000
/* The operand will only be written to */
#define NPY_ITER_WRITEONLY                  0x00040000
/* The operand's data must be in native byte order */
#define NPY_ITER_NBO                        0x00080000
/* The operand's data must be aligned */
#define NPY_ITER_ALIGNED                    0x00100000
/* The operand's data must be contiguous (within the inner loop) */
#define NPY_ITER_CONTIG                     0x00200000
/* The operand may be copied to satisfy requirements */
#define NPY_ITER_COPY                       0x00400000
/* The operand may be copied with WRITEBACKIFCOPY to satisfy requirements */
#define NPY_ITER_UPDATEIFCOPY               0x00800000
/* Allocate the operand if it is NULL */
#define NPY_ITER_ALLOCATE                   0x01000000
/* If an operand is allocated, don't use any subtype */
#define NPY_ITER_NO_SUBTYPE                 0x02000000
/* This is a virtual array slot, operand is NULL but temporary data is there */
#define NPY_ITER_VIRTUAL                    0x04000000
/* Require that the dimension match the iterator dimensions exactly */
#define NPY_ITER_NO_BROADCAST               0x08000000
/* A mask is being used on this array, affects buffer -> array copy */
#define NPY_ITER_WRITEMASKED                0x10000000
/* This array is the mask for all WRITEMASKED operands */
#define NPY_ITER_ARRAYMASK                  0x20000000
/* Assume iterator order data access for COPY_IF_OVERLAP */
#define NPY_ITER_OVERLAP_ASSUME_ELEMENTWISE 0x40000000

#define NPY_ITER_GLOBAL_FLAGS               0x0000ffff
#define NPY_ITER_PER_OP_FLAGS               0xffff0000


/*****************************
 * Basic iterator object
 *****************************/

/* FWD declaration */
typedef struct PyArrayIterObject_tag PyArrayIterObject;

/*
 * type of the function which translates a set of coordinates to a
 * pointer to the data
 */
typedef char* (*npy_iter_get_dataptr_t)(
        PyArrayIterObject* iter, const npy_intp*);

struct PyArrayIterObject_tag {
        PyObject_HEAD
        int               nd_m1;            /* number of dimensions - 1 */
        npy_intp          index, size;
        npy_intp          coordinates[NPY_MAXDIMS_LEGACY_ITERS];/* N-dimensional loop */
        npy_intp          dims_m1[NPY_MAXDIMS_LEGACY_ITERS];    /* ao->dimensions - 1 */
        npy_intp          strides[NPY_MAXDIMS_LEGACY_ITERS];    /* ao->strides or fake */
        npy_intp          backstrides[NPY_MAXDIMS_LEGACY_ITERS];/* how far to jump back */
        npy_intp          factors[NPY_MAXDIMS_LEGACY_ITERS];     /* shape factors */
        PyArrayObject     *ao;
        char              *dataptr;        /* pointer to current item*/
        npy_bool          contiguous;

        npy_intp          bounds[NPY_MAXDIMS_LEGACY_ITERS][2];
        npy_intp          limits[NPY_MAXDIMS_LEGACY_ITERS][2];
        npy_intp          limits_sizes[NPY_MAXDIMS_LEGACY_ITERS];
        npy_iter_get_dataptr_t translate;
} ;


/* Iterator API */
#define PyArrayIter_Check(op) PyObject_TypeCheck((op), &PyArrayIter_Type)

#define _PyAIT(it) ((PyArrayIterObject *)(it))
#define PyArray_ITER_RESET(it) do { \
        _PyAIT(it)->index = 0; \
        _PyAIT(it)->dataptr = PyArray_BYTES(_PyAIT(it)->ao); \
        memset(_PyAIT(it)->coordinates, 0, \
               (_PyAIT(it)->nd_m1+1)*sizeof(npy_intp)); \
} while (0)

#define _PyArray_ITER_NEXT1(it) do { \
        (it)->dataptr += _PyAIT(it)->strides[0]; \
        (it)->coordinates[0]++; \
} while (0)

#define _PyArray_ITER_NEXT2(it) do { \
        if ((it)->coordinates[1] < (it)->dims_m1[1]) { \
                (it)->coordinates[1]++; \
                (it)->dataptr += (it)->strides[1]; \
        } \
        else { \
                (it)->coordinates[1] = 0; \
                (it)->coordinates[0]++; \
                (it)->dataptr += (it)->strides[0] - \
                        (it)->backstrides[1]; \
        } \
} while (0)

#define PyArray_ITER_NEXT(it) do { \
        _PyAIT(it)->index++; \
        if (_PyAIT(it)->nd_m1 == 0) { \
                _PyArray_ITER_NEXT1(_PyAIT(it)); \
        } \
        else if (_PyAIT(it)->contiguous) \
                _PyAIT(it)->dataptr += PyArray_ITEMSIZE(_PyAIT(it)->ao); \
        else if (_PyAIT(it)->nd_m1 == 1) { \
                _PyArray_ITER_NEXT2(_PyAIT(it)); \
        } \
        else { \
                int __npy_i; \
                for (__npy_i=_PyAIT(it)->nd_m1; __npy_i >= 0; __npy_i--) { \
                        if (_PyAIT(it)->coordinates[__npy_i] < \
                            _PyAIT(it)->dims_m1[__npy_i]) { \
                                _PyAIT(it)->coordinates[__npy_i]++; \
                                _PyAIT(it)->dataptr += \
                                        _PyAIT(it)->strides[__npy_i]; \
                                break; \
                        } \
                        else { \
                                _PyAIT(it)->coordinates[__npy_i] = 0; \
                                _PyAIT(it)->dataptr -= \
                                        _PyAIT(it)->backstrides[__npy_i]; \
                        } \
                } \
        } \
} while (0)

#define PyArray_ITER_GOTO(it, destination) do { \
        int __npy_i; \
        _PyAIT(it)->index = 0; \
        _PyAIT(it)->dataptr = PyArray_BYTES(_PyAIT(it)->ao); \
        for (__npy_i = _PyAIT(it)->nd_m1; __npy_i>=0; __npy_i--) { \
                if (destination[__npy_i] < 0) { \
                        destination[__npy_i] += \
                                _PyAIT(it)->dims_m1[__npy_i]+1; \
                } \
                _PyAIT(it)->dataptr += destination[__npy_i] * \
                        _PyAIT(it)->strides[__npy_i]; \
                _PyAIT(it)->coordinates[__npy_i] = \
                        destination[__npy_i]; \
                _PyAIT(it)->index += destination[__npy_i] * \
                        ( __npy_i==_PyAIT(it)->nd_m1 ? 1 : \
                          _PyAIT(it)->dims_m1[__npy_i+1]+1) ; \
        } \
} while (0)

#define PyArray_ITER_GOTO1D(it, ind) do { \
        int __npy_i; \
        npy_intp __npy_ind = (npy_intp)(ind); \
        if (__npy_ind < 0) __npy_ind += _PyAIT(it)->size; \
        _PyAIT(it)->index = __npy_ind; \
        if (_PyAIT(it)->nd_m1 == 0) { \
                _PyAIT(it)->dataptr = PyArray_BYTES(_PyAIT(it)->ao) + \
                        __npy_ind * _PyAIT(it)->strides[0]; \
        } \
        else if (_PyAIT(it)->contiguous) \
                _PyAIT(it)->dataptr = PyArray_BYTES(_PyAIT(it)->ao) + \
                        __npy_ind * PyArray_ITEMSIZE(_PyAIT(it)->ao); \
        else { \
                _PyAIT(it)->dataptr = PyArray_BYTES(_PyAIT(it)->ao); \
                for (__npy_i = 0; __npy_i<=_PyAIT(it)->nd_m1; \
                     __npy_i++) { \
                        _PyAIT(it)->coordinates[__npy_i] = \
                                (__npy_ind / _PyAIT(it)->factors[__npy_i]); \
                        _PyAIT(it)->dataptr += \
                                (__npy_ind / _PyAIT(it)->factors[__npy_i]) \
                                * _PyAIT(it)->strides[__npy_i]; \
                        __npy_ind %= _PyAIT(it)->factors[__npy_i]; \
                } \
        } \
} while (0)

#define PyArray_ITER_DATA(it) ((void *)(_PyAIT(it)->dataptr))

#define PyArray_ITER_NOTDONE(it) (_PyAIT(it)->index < _PyAIT(it)->size)


/*
 * Any object passed to PyArray_Broadcast must be binary compatible
 * with this structure.
 */

typedef struct {
        PyObject_HEAD
        int                  numiter;                 /* number of iters */
        npy_intp             size;                    /* broadcasted size */
        npy_intp             index;                   /* current index */
        int                  nd;                      /* number of dims */
        npy_intp             dimensions[NPY_MAXDIMS_LEGACY_ITERS]; /* dimensions */
        /*
         * Space for the individual iterators, do not specify size publicly
         * to allow changing it more easily.
         * One reason is that Cython uses this for checks and only allows
         * growing structs (as of Cython 3.0.6).  It also allows NPY_MAXARGS
         * to be runtime dependent.
         */
#if (defined(NPY_INTERNAL_BUILD) && NPY_INTERNAL_BUILD)
        PyArrayIterObject    *iters[64];
#elif defined(__cplusplus)
        /*
         * C++ doesn't strictly support flexible members and gives compilers
         * warnings (pedantic only), so we lie.  We can't make it 64 because
         * then Cython is unhappy (larger struct at runtime is OK smaller not).
         */
        PyArrayIterObject    *iters[32];
#else
        PyArrayIterObject    *iters[];
#endif
} PyArrayMultiIterObject;

#define _PyMIT(m) ((PyArrayMultiIterObject *)(m))
#define PyArray_MultiIter_RESET(multi) do {                                   \
        int __npy_mi;                                                         \
        _PyMIT(multi)->index = 0;                                             \
        for (__npy_mi=0; __npy_mi < _PyMIT(multi)->numiter;  __npy_mi++) {    \
                PyArray_ITER_RESET(_PyMIT(multi)->iters[__npy_mi]);           \
        }                                                                     \
} while (0)

#define PyArray_MultiIter_NEXT(multi) do {                                    \
        int __npy_mi;                                                         \
        _PyMIT(multi)->index++;                                               \
        for (__npy_mi=0; __npy_mi < _PyMIT(multi)->numiter;   __npy_mi++) {   \
                PyArray_ITER_NEXT(_PyMIT(multi)->iters[__npy_mi]);            \
        }                                                                     \
} while (0)

#define PyArray_MultiIter_GOTO(multi, dest) do {                            \
        int __npy_mi;                                                       \
        for (__npy_mi=0; __npy_mi < _PyMIT(multi)->numiter; __npy_mi++) {   \
                PyArray_ITER_GOTO(_PyMIT(multi)->iters[__npy_mi], dest);    \
        }                                                                   \
        _PyMIT(multi)->index = _PyMIT(multi)->iters[0]->index;              \
} while (0)

#define PyArray_MultiIter_GOTO1D(multi, ind) do {                          \
        int __npy_mi;                                                      \
        for (__npy_mi=0; __npy_mi < _PyMIT(multi)->numiter; __npy_mi++) {  \
                PyArray_ITER_GOTO1D(_PyMIT(multi)->iters[__npy_mi], ind);  \
        }                                                                  \
        _PyMIT(multi)->index = _PyMIT(multi)->iters[0]->index;             \
} while (0)

#define PyArray_MultiIter_DATA(multi, i)                \
        ((void *)(_PyMIT(multi)->iters[i]->dataptr))

#define PyArray_MultiIter_NEXTi(multi, i)               \
        PyArray_ITER_NEXT(_PyMIT(multi)->iters[i])

#define PyArray_MultiIter_NOTDONE(multi)                \
        (_PyMIT(multi)->index < _PyMIT(multi)->size)


static NPY_INLINE int
PyArray_MultiIter_NUMITER(PyArrayMultiIterObject *multi)
{
    return multi->numiter;
}


static NPY_INLINE npy_intp
PyArray_MultiIter_SIZE(PyArrayMultiIterObject *multi)
{
    return multi->size;
}


static NPY_INLINE npy_intp
PyArray_MultiIter_INDEX(PyArrayMultiIterObject *multi)
{
    return multi->index;
}


static NPY_INLINE int
PyArray_MultiIter_NDIM(PyArrayMultiIterObject *multi)
{
    return multi->nd;
}


static NPY_INLINE npy_intp *
PyArray_MultiIter_DIMS(PyArrayMultiIterObject *multi)
{
    return multi->dimensions;
}


static NPY_INLINE void **
PyArray_MultiIter_ITERS(PyArrayMultiIterObject *multi)
{
    return (void**)multi->iters;
}


enum {
    NPY_NEIGHBORHOOD_ITER_ZERO_PADDING,
    NPY_NEIGHBORHOOD_ITER_ONE_PADDING,
    NPY_NEIGHBORHOOD_ITER_CONSTANT_PADDING,
    NPY_NEIGHBORHOOD_ITER_CIRCULAR_PADDING,
    NPY_NEIGHBORHOOD_ITER_MIRROR_PADDING
};

typedef struct {
    PyObject_HEAD

    /*
     * PyArrayIterObject part: keep this in this exact order
     */
    int               nd_m1;            /* number of dimensions - 1 */
    npy_intp          index, size;
    npy_intp          coordinates[NPY_MAXDIMS_LEGACY_ITERS];/* N-dimensional loop */
    npy_intp          dims_m1[NPY_MAXDIMS_LEGACY_ITERS];    /* ao->dimensions - 1 */
    npy_intp          strides[NPY_MAXDIMS_LEGACY_ITERS];    /* ao->strides or fake */
    npy_intp          backstrides[NPY_MAXDIMS_LEGACY_ITERS];/* how far to jump back */
    npy_intp          factors[NPY_MAXDIMS_LEGACY_ITERS];     /* shape factors */
    PyArrayObject     *ao;
    char              *dataptr;        /* pointer to current item*/
    npy_bool          contiguous;

    npy_intp          bounds[NPY_MAXDIMS_LEGACY_ITERS][2];
    npy_intp          limits[NPY_MAXDIMS_LEGACY_ITERS][2];
    npy_intp          limits_sizes[NPY_MAXDIMS_LEGACY_ITERS];
    npy_iter_get_dataptr_t translate;

    /*
     * New members
     */
    npy_intp nd;

    /* Dimensions is the dimension of the array */
    npy_intp dimensions[NPY_MAXDIMS_LEGACY_ITERS];

    /*
     * Neighborhood points coordinates are computed relatively to the
     * point pointed by _internal_iter
     */
    PyArrayIterObject* _internal_iter;
    /*
     * To keep a reference to the representation of the constant value
     * for constant padding
     */
    char* constant;

    int mode;
} PyArrayNeighborhoodIterObject;

/*
 * Neighborhood iterator API
 */

/* General: those work for any mode */
static inline int
PyArrayNeighborhoodIter_Reset(PyArrayNeighborhoodIterObject* iter);
static inline int
PyArrayNeighborhoodIter_Next(PyArrayNeighborhoodIterObject* iter);
#if 0
static inline int
PyArrayNeighborhoodIter_Next2D(PyArrayNeighborhoodIterObject* iter);
#endif

/*
 * Include inline implementations - functions defined there are not
 * considered public API
 */
#define NUMPY_CORE_INCLUDE_NUMPY__NEIGHBORHOOD_IMP_H_
#include "_neighborhood_iterator_imp.h"
#undef NUMPY_CORE_INCLUDE_NUMPY__NEIGHBORHOOD_IMP_H_


/* The default array type */
#define NPY_DEFAULT_TYPE NPY_DOUBLE
/* default integer type defined in npy_2_compat header */

/*
 * All sorts of useful ways to look into a PyArrayObject. It is recommended
 * to use PyArrayObject * objects instead of always casting from PyObject *,
 * for improved type checking.
 *
 * In many cases here the macro versions of the accessors are deprecated,
 * but can't be immediately changed to inline functions because the
 * preexisting macros accept PyObject * and do automatic casts. Inline
 * functions accepting PyArrayObject * provides for some compile-time
 * checking of correctness when working with these objects in C.
 */

#define PyArray_ISONESEGMENT(m) (PyArray_CHKFLAGS(m, NPY_ARRAY_C_CONTIGUOUS) || \
                                 PyArray_CHKFLAGS(m, NPY_ARRAY_F_CONTIGUOUS))

#define PyArray_ISFORTRAN(m) (PyArray_CHKFLAGS(m, NPY_ARRAY_F_CONTIGUOUS) && \
                             (!PyArray_CHKFLAGS(m, NPY_ARRAY_C_CONTIGUOUS)))

#define PyArray_FORTRAN_IF(m) ((PyArray_CHKFLAGS(m, NPY_ARRAY_F_CONTIGUOUS) ? \
                               NPY_ARRAY_F_CONTIGUOUS : 0))

static inline int
PyArray_NDIM(const PyArrayObject *arr)
{
    return ((PyArrayObject_fields *)arr)->nd;
}

static inline void *
PyArray_DATA(const PyArrayObject *arr)
{
    return ((PyArrayObject_fields *)arr)->data;
}

static inline char *
PyArray_BYTES(const PyArrayObject *arr)
{
    return ((PyArrayObject_fields *)arr)->data;
}

static inline npy_intp *
PyArray_DIMS(const PyArrayObject *arr)
{
    return ((PyArrayObject_fields *)arr)->dimensions;
}

static inline npy_intp *
PyArray_STRIDES(const PyArrayObject *arr)
{
    return ((PyArrayObject_fields *)arr)->strides;
}

static inline npy_intp
PyArray_DIM(const PyArrayObject *arr, int idim)
{
    return ((PyArrayObject_fields *)arr)->dimensions[idim];
}

static inline npy_intp
PyArray_STRIDE(const PyArrayObject *arr, int istride)
{
    return ((PyArrayObject_fields *)arr)->strides[istride];
}

static inline NPY_RETURNS_BORROWED_REF PyObject *
PyArray_BASE(const PyArrayObject *arr)
{
    return ((PyArrayObject_fields *)arr)->base;
}

static inline NPY_RETURNS_BORROWED_REF PyArray_Descr *
PyArray_DESCR(const PyArrayObject *arr)
{
    return ((PyArrayObject_fields *)arr)->descr;
}

static inline int
PyArray_FLAGS(const PyArrayObject *arr)
{
    return ((PyArrayObject_fields *)arr)->flags;
}


static inline int
PyArray_TYPE(const PyArrayObject *arr)
{
    return ((PyArrayObject_fields *)arr)->descr->type_num;
}

static inline int
PyArray_CHKFLAGS(const PyArrayObject *arr, int flags)
{
    return (PyArray_FLAGS(arr) & flags) == flags;
}

static inline PyArray_Descr *
PyArray_DTYPE(const PyArrayObject *arr)
{
    return ((PyArrayObject_fields *)arr)->descr;
}

static inline npy_intp *
PyArray_SHAPE(const PyArrayObject *arr)
{
    return ((PyArrayObject_fields *)arr)->dimensions;
}

/*
 * Enables the specified array flags. Does no checking,
 * assumes you know what you're doing.
 */
static inline void
PyArray_ENABLEFLAGS(PyArrayObject *arr, int flags)
{
    ((PyArrayObject_fields *)arr)->flags |= flags;
}

/*
 * Clears the specified array flags. Does no checking,
 * assumes you know what you're doing.
 */
static inline void
PyArray_CLEARFLAGS(PyArrayObject *arr, int flags)
{
    ((PyArrayObject_fields *)arr)->flags &= ~flags;
}

#if NPY_FEATURE_VERSION >= NPY_1_22_API_VERSION
    static inline NPY_RETURNS_BORROWED_REF PyObject *
    PyArray_HANDLER(PyArrayObject *arr)
    {
        return ((PyArrayObject_fields *)arr)->mem_handler;
    }
#endif

#define PyTypeNum_ISBOOL(type) ((type) == NPY_BOOL)

#define PyTypeNum_ISUNSIGNED(type) (((type) == NPY_UBYTE) ||   \
                                 ((type) == NPY_USHORT) ||     \
                                 ((type) == NPY_UINT) ||       \
                                 ((type) == NPY_ULONG) ||      \
                                 ((type) == NPY_ULONGLONG))

#define PyTypeNum_ISSIGNED(type) (((type) == NPY_BYTE) ||      \
                               ((type) == NPY_SHORT) ||        \
                               ((type) == NPY_INT) ||          \
                               ((type) == NPY_LONG) ||         \
                               ((type) == NPY_LONGLONG))

#define PyTypeNum_ISINTEGER(type) (((type) >= NPY_BYTE) &&     \
                                ((type) <= NPY_ULONGLONG))

#define PyTypeNum_ISFLOAT(type) ((((type) >= NPY_FLOAT) && \
                              ((type) <= NPY_LONGDOUBLE)) || \
                              ((type) == NPY_HALF))

#define PyTypeNum_ISNUMBER(type) (((type) <= NPY_CLONGDOUBLE) || \
                                  ((type) == NPY_HALF))

#define PyTypeNum_ISSTRING(type) (((type) == NPY_STRING) ||    \
                                  ((type) == NPY_UNICODE))

#define PyTypeNum_ISCOMPLEX(type) (((type) >= NPY_CFLOAT) &&   \
                                ((type) <= NPY_CLONGDOUBLE))

#define PyTypeNum_ISFLEXIBLE(type) (((type) >=NPY_STRING) &&  \
                                    ((type) <=NPY_VOID))

#define PyTypeNum_ISDATETIME(type) (((type) >=NPY_DATETIME) &&  \
                                    ((type) <=NPY_TIMEDELTA))

#define PyTypeNum_ISUSERDEF(type) (((type) >= NPY_USERDEF) && \
                                   ((type) < NPY_USERDEF+     \
                                    NPY_NUMUSERTYPES))

#define PyTypeNum_ISEXTENDED(type) (PyTypeNum_ISFLEXIBLE(type) ||  \
                                    PyTypeNum_ISUSERDEF(type))

#define PyTypeNum_ISOBJECT(type) ((type) == NPY_OBJECT)


#define PyDataType_ISLEGACY(dtype) ((dtype)->type_num < NPY_VSTRING && ((dtype)->type_num >= 0))
#define PyDataType_ISBOOL(obj) PyTypeNum_ISBOOL(((PyArray_Descr*)(obj))->type_num)
#define PyDataType_ISUNSIGNED(obj) PyTypeNum_ISUNSIGNED(((PyArray_Descr*)(obj))->type_num)
#define PyDataType_ISSIGNED(obj) PyTypeNum_ISSIGNED(((PyArray_Descr*)(obj))->type_num)
#define PyDataType_ISINTEGER(obj) PyTypeNum_ISINTEGER(((PyArray_Descr*)(obj))->type_num )
#define PyDataType_ISFLOAT(obj) PyTypeNum_ISFLOAT(((PyArray_Descr*)(obj))->type_num)
#define PyDataType_ISNUMBER(obj) PyTypeNum_ISNUMBER(((PyArray_Descr*)(obj))->type_num)
#define PyDataType_ISSTRING(obj) PyTypeNum_ISSTRING(((PyArray_Descr*)(obj))->type_num)
#define PyDataType_ISCOMPLEX(obj) PyTypeNum_ISCOMPLEX(((PyArray_Descr*)(obj))->type_num)
#define PyDataType_ISFLEXIBLE(obj) PyTypeNum_ISFLEXIBLE(((PyArray_Descr*)(obj))->type_num)
#define PyDataType_ISDATETIME(obj) PyTypeNum_ISDATETIME(((PyArray_Descr*)(obj))->type_num)
#define PyDataType_ISUSERDEF(obj) PyTypeNum_ISUSERDEF(((PyArray_Descr*)(obj))->type_num)
#define PyDataType_ISEXTENDED(obj) PyTypeNum_ISEXTENDED(((PyArray_Descr*)(obj))->type_num)
#define PyDataType_ISOBJECT(obj) PyTypeNum_ISOBJECT(((PyArray_Descr*)(obj))->type_num)
#define PyDataType_MAKEUNSIZED(dtype) ((dtype)->elsize = 0)
/*
 * PyDataType_* FLAGS, FLACHK, REFCHK, HASFIELDS, HASSUBARRAY, UNSIZED,
 * SUBARRAY, NAMES, FIELDS, C_METADATA, and METADATA require version specific
 * lookup and are defined in npy_2_compat.h.
 */


#define PyArray_ISBOOL(obj) PyTypeNum_ISBOOL(PyArray_TYPE(obj))
#define PyArray_ISUNSIGNED(obj) PyTypeNum_ISUNSIGNED(PyArray_TYPE(obj))
#define PyArray_ISSIGNED(obj) PyTypeNum_ISSIGNED(PyArray_TYPE(obj))
#define PyArray_ISINTEGER(obj) PyTypeNum_ISINTEGER(PyArray_TYPE(obj))
#define PyArray_ISFLOAT(obj) PyTypeNum_ISFLOAT(PyArray_TYPE(obj))
#define PyArray_ISNUMBER(obj) PyTypeNum_ISNUMBER(PyArray_TYPE(obj))
#define PyArray_ISSTRING(obj) PyTypeNum_ISSTRING(PyArray_TYPE(obj))
#define PyArray_ISCOMPLEX(obj) PyTypeNum_ISCOMPLEX(PyArray_TYPE(obj))
#define PyArray_ISFLEXIBLE(obj) PyTypeNum_ISFLEXIBLE(PyArray_TYPE(obj))
#define PyArray_ISDATETIME(obj) PyTypeNum_ISDATETIME(PyArray_TYPE(obj))
#define PyArray_ISUSERDEF(obj) PyTypeNum_ISUSERDEF(PyArray_TYPE(obj))
#define PyArray_ISEXTENDED(obj) PyTypeNum_ISEXTENDED(PyArray_TYPE(obj))
#define PyArray_ISOBJECT(obj) PyTypeNum_ISOBJECT(PyArray_TYPE(obj))
#define PyArray_HASFIELDS(obj) PyDataType_HASFIELDS(PyArray_DESCR(obj))

    /*
     * FIXME: This should check for a flag on the data-type that
     * states whether or not it is variable length.  Because the
     * ISFLEXIBLE check is hard-coded to the built-in data-types.
     */
#define PyArray_ISVARIABLE(obj) PyTypeNum_ISFLEXIBLE(PyArray_TYPE(obj))

#define PyArray_SAFEALIGNEDCOPY(obj) (PyArray_ISALIGNED(obj) && !PyArray_ISVARIABLE(obj))


#define NPY_LITTLE '<'
#define NPY_BIG '>'
#define NPY_NATIVE '='
#define NPY_SWAP 's'
#define NPY_IGNORE '|'

#if NPY_BYTE_ORDER == NPY_BIG_ENDIAN
#define NPY_NATBYTE NPY_BIG
#define NPY_OPPBYTE NPY_LITTLE
#else
#define NPY_NATBYTE NPY_LITTLE
#define NPY_OPPBYTE NPY_BIG
#endif

#define PyArray_ISNBO(arg) ((arg) != NPY_OPPBYTE)
#define PyArray_IsNativeByteOrder PyArray_ISNBO
#define PyArray_ISNOTSWAPPED(m) PyArray_ISNBO(PyArray_DESCR(m)->byteorder)
#define PyArray_ISBYTESWAPPED(m) (!PyArray_ISNOTSWAPPED(m))

#define PyArray_FLAGSWAP(m, flags) (PyArray_CHKFLAGS(m, flags) &&       \
                                    PyArray_ISNOTSWAPPED(m))

#define PyArray_ISCARRAY(m) PyArray_FLAGSWAP(m, NPY_ARRAY_CARRAY)
#define PyArray_ISCARRAY_RO(m) PyArray_FLAGSWAP(m, NPY_ARRAY_CARRAY_RO)
#define PyArray_ISFARRAY(m) PyArray_FLAGSWAP(m, NPY_ARRAY_FARRAY)
#define PyArray_ISFARRAY_RO(m) PyArray_FLAGSWAP(m, NPY_ARRAY_FARRAY_RO)
#define PyArray_ISBEHAVED(m) PyArray_FLAGSWAP(m, NPY_ARRAY_BEHAVED)
#define PyArray_ISBEHAVED_RO(m) PyArray_FLAGSWAP(m, NPY_ARRAY_ALIGNED)


#define PyDataType_ISNOTSWAPPED(d) PyArray_ISNBO(((PyArray_Descr *)(d))->byteorder)
#define PyDataType_ISBYTESWAPPED(d) (!PyDataType_ISNOTSWAPPED(d))

/************************************************************
 * A struct used by PyArray_CreateSortedStridePerm, new in 1.7.
 ************************************************************/

typedef struct {
    npy_intp perm, stride;
} npy_stride_sort_item;

/************************************************************
 * This is the form of the struct that's stored in the
 * PyCapsule returned by an array's __array_struct__ attribute. See
 * https://docs.scipy.org/doc/numpy/reference/arrays.interface.html for the full
 * documentation.
 ************************************************************/
typedef struct {
    int two;              /*
                           * contains the integer 2 as a sanity
                           * check
                           */

    int nd;               /* number of dimensions */

    char typekind;        /*
                           * kind in array --- character code of
                           * typestr
                           */

    int itemsize;         /* size of each element */

    int flags;            /*
                           * how should be data interpreted. Valid
                           * flags are CONTIGUOUS (1), F_CONTIGUOUS (2),
                           * ALIGNED (0x100), NOTSWAPPED (0x200), and
                           * WRITEABLE (0x400).  ARR_HAS_DESCR (0x800)
                           * states that arrdescr field is present in
                           * structure
                           */

    npy_intp *shape;       /*
                            * A length-nd array of shape
                            * information
                            */

    npy_intp *strides;    /* A length-nd array of stride information */

    void *data;           /* A pointer to the first element of the array */

    PyObject *descr;      /*
                           * A list of fields or NULL (ignored if flags
                           * does not have ARR_HAS_DESCR flag set)
                           */
} PyArrayInterface;


/****************************************
 * NpyString
 *
 * Types used by the NpyString API.
 ****************************************/

/*
 * A "packed" encoded string. The string data must be accessed by first unpacking the string.
 */
typedef struct npy_packed_static_string npy_packed_static_string;

/*
 * An unpacked read-only view onto the data in a packed string
 */
typedef struct npy_unpacked_static_string {
    size_t size;
    const char *buf;
} npy_static_string;

/*
 * Handles heap allocations for static strings.
 */
typedef struct npy_string_allocator npy_string_allocator;

typedef struct {
    PyArray_Descr base;
    // The object representing a null value
    PyObject *na_object;
    // Flag indicating whether or not to coerce arbitrary objects to strings
    char coerce;
    // Flag indicating the na object is NaN-like
    char has_nan_na;
    // Flag indicating the na object is a string
    char has_string_na;
    // If nonzero, indicates that this instance is owned by an array already
    char array_owned;
    // The string data to use when a default string is needed
    npy_static_string default_string;
    // The name of the missing data object, if any
    npy_static_string na_name;
    // the allocator should only be directly accessed after
    // acquiring the allocator_lock and the lock should
    // be released immediately after the allocator is
    // no longer needed
    npy_string_allocator *allocator;
} PyArray_StringDTypeObject;

/*
 * PyArray_DTypeMeta related definitions.
 *
 * As of now, this API is preliminary and will be extended as necessary.
 */
#if defined(NPY_INTERNAL_BUILD) && NPY_INTERNAL_BUILD
    /*
     * The Structures defined in this block are currently considered
     * private API and may change without warning!
     * Part of this (at least the size) is expected to be public API without
     * further modifications.
     */
    /* TODO: Make this definition public in the API, as soon as its settled */
    NPY_NO_EXPORT extern PyTypeObject PyArrayDTypeMeta_Type;

    /*
     * While NumPy DTypes would not need to be heap types the plan is to
     * make DTypes available in Python at which point they will be heap types.
     * Since we also wish to add fields to the DType class, this looks like
     * a typical instance definition, but with PyHeapTypeObject instead of
     * only the PyObject_HEAD.
     * This must only be exposed very extremely careful consideration, since
     * it is a fairly complex construct which may be better to allow
     * refactoring of.
     */
    typedef struct {
        PyHeapTypeObject super;

        /*
         * Most DTypes will have a singleton default instance, for the
         * parametric legacy DTypes (bytes, string, void, datetime) this
         * may be a pointer to the *prototype* instance?
         */
        PyArray_Descr *singleton;
        /* Copy of the legacy DTypes type number, usually invalid. */
        int type_num;

        /* The type object of the scalar instances (may be NULL?) */
        PyTypeObject *scalar_type;
        /*
         * DType flags to signal legacy, parametric, or
         * abstract.  But plenty of space for additional information/flags.
         */
        npy_uint64 flags;

        /*
         * Use indirection in order to allow a fixed size for this struct.
         * A stable ABI size makes creating a static DType less painful
         * while also ensuring flexibility for all opaque API (with one
         * indirection due the pointer lookup).
         */
        void *dt_slots;
        void *reserved[3];
    } PyArray_DTypeMeta;

#endif  /* NPY_INTERNAL_BUILD */


/*
 * Use the keyword NPY_DEPRECATED_INCLUDES to ensure that the header files
 * npy_*_*_deprecated_api.h are only included from here and nowhere else.
 */
#ifdef NPY_DEPRECATED_INCLUDES
#error "Do not use the reserved keyword NPY_DEPRECATED_INCLUDES."
#endif
#define NPY_DEPRECATED_INCLUDES
#if !defined(NPY_NO_DEPRECATED_API) || \
    (NPY_NO_DEPRECATED_API < NPY_1_7_API_VERSION)
#include "npy_1_7_deprecated_api.h"
#endif
/*
 * There is no file npy_1_8_deprecated_api.h since there are no additional
 * deprecated API features in NumPy 1.8.
 *
 * Note to maintainers: insert code like the following in future NumPy
 * versions.
 *
 * #if !defined(NPY_NO_DEPRECATED_API) || \
 *     (NPY_NO_DEPRECATED_API < NPY_1_9_API_VERSION)
 * #include "npy_1_9_deprecated_api.h"
 * #endif
 */
#undef NPY_DEPRECATED_INCLUDES

#ifdef __cplusplus
}
#endif

#endif  /* NUMPY_CORE_INCLUDE_NUMPY_NDARRAYTYPES_H_ */
```
