## Supplementary software v0.2.1 for "Virtual control arms for paediatric myopia trials: external validation of axial-elongation models": npy_1_7_deprecated_api.h

```
#ifndef NPY_DEPRECATED_INCLUDES
#error "Should never include npy_*_*_deprecated_api directly."
#endif

#ifndef NUMPY_CORE_INCLUDE_NUMPY_NPY_1_7_DEPRECATED_API_H_
#define NUMPY_CORE_INCLUDE_NUMPY_NPY_1_7_DEPRECATED_API_H_

/* Emit a warning if the user did not specifically request the old API */
#ifndef NPY_NO_DEPRECATED_API
#if defined(_WIN32)
#define _WARN___STR2__(x) #x
#define _WARN___STR1__(x) _WARN___STR2__(x)
#define _WARN___LOC__ __FILE__ "(" _WARN___STR1__(__LINE__) ") : Warning Msg: "
#pragma message(_WARN___LOC__"Using deprecated NumPy API, disable it with " \
                         "#define NPY_NO_DEPRECATED_API NPY_1_7_API_VERSION")
#else
#warning "Using deprecated NumPy API, disable it with " \
         "#define NPY_NO_DEPRECATED_API NPY_1_7_API_VERSION"
#endif
#endif

/*
 * This header exists to collect all dangerous/deprecated NumPy API
 * as of NumPy 1.7.
 *
 * This is an attempt to remove bad API, the proliferation of macros,
 * and namespace pollution currently produced by the NumPy headers.
 */

/* These array flags are deprecated as of NumPy 1.7 */
#define NPY_CONTIGUOUS NPY_ARRAY_C_CONTIGUOUS
#define NPY_FORTRAN NPY_ARRAY_F_CONTIGUOUS

/*
 * The consistent NPY_ARRAY_* names which don't pollute the NPY_*
 * namespace were added in NumPy 1.7.
 *
 * These versions of the carray flags are deprecated, but
 * probably should only be removed after two releases instead of one.
 */
#define NPY_C_CONTIGUOUS   NPY_ARRAY_C_CONTIGUOUS
#define NPY_F_CONTIGUOUS   NPY_ARRAY_F_CONTIGUOUS
#define NPY_OWNDATA        NPY_ARRAY_OWNDATA
#define NPY_FORCECAST      NPY_ARRAY_FORCECAST
#define NPY_ENSURECOPY     NPY_ARRAY_ENSURECOPY
#define NPY_ENSUREARRAY    NPY_ARRAY_ENSUREARRAY
#define NPY_ELEMENTSTRIDES NPY_ARRAY_ELEMENTSTRIDES
#define NPY_ALIGNED        NPY_ARRAY_ALIGNED
#define NPY_NOTSWAPPED     NPY_ARRAY_NOTSWAPPED
#define NPY_WRITEABLE      NPY_ARRAY_WRITEABLE
#define NPY_BEHAVED        NPY_ARRAY_BEHAVED
#define NPY_BEHAVED_NS     NPY_ARRAY_BEHAVED_NS
#define NPY_CARRAY         NPY_ARRAY_CARRAY
#define NPY_CARRAY_RO      NPY_ARRAY_CARRAY_RO
#define NPY_FARRAY         NPY_ARRAY_FARRAY
#define NPY_FARRAY_RO      NPY_ARRAY_FARRAY_RO
#define NPY_DEFAULT        NPY_ARRAY_DEFAULT
#define NPY_IN_ARRAY       NPY_ARRAY_IN_ARRAY
#define NPY_OUT_ARRAY      NPY_ARRAY_OUT_ARRAY
#define NPY_INOUT_ARRAY    NPY_ARRAY_INOUT_ARRAY
#define NPY_IN_FARRAY      NPY_ARRAY_IN_FARRAY
#define NPY_OUT_FARRAY     NPY_ARRAY_OUT_FARRAY
#define NPY_INOUT_FARRAY   NPY_ARRAY_INOUT_FARRAY
#define NPY_UPDATE_ALL     NPY_ARRAY_UPDATE_ALL

/* This way of accessing the default type is deprecated as of NumPy 1.7 */
#define PyArray_DEFAULT NPY_DEFAULT_TYPE

/*
 * Deprecated as of NumPy 1.7, this kind of shortcut doesn't
 * belong in the public API.
 */
#define NPY_AO PyArrayObject

/*
 * Deprecated as of NumPy 1.7, an all-lowercase macro doesn't
 * belong in the public API.
 */
#define fortran fortran_

/*
 * Deprecated as of NumPy 1.7, as it is a namespace-polluting
 * macro.
 */
#define FORTRAN_IF PyArray_FORTRAN_IF

/* Deprecated as of NumPy 1.7, datetime64 uses c_metadata instead */
#define NPY_METADATA_DTSTR "__timeunit__"

/*
 * Deprecated as of NumPy 1.7.
 * The reasoning:
 *  - These are for datetime, but there's no datetime "namespace".
 *  - They just turn NPY_STR_<x> into "<x>", which is just
 *    making something simple be indirected.
 */
#define NPY_STR_Y "Y"
#define NPY_STR_M "M"
#define NPY_STR_W "W"
#define NPY_STR_D "D"
#define NPY_STR_h "h"
#define NPY_STR_m "m"
#define NPY_STR_s "s"
#define NPY_STR_ms "ms"
#define NPY_STR_us "us"
#define NPY_STR_ns "ns"
#define NPY_STR_ps "ps"
#define NPY_STR_fs "fs"
#define NPY_STR_as "as"


#endif  /* NUMPY_CORE_INCLUDE_NUMPY_NPY_1_7_DEPRECATED_API_H_ */
```
