## Supplementary software v0.2.1 for "Virtual control arms for paediatric myopia trials: external validation of axial-elongation models": npy_2_compat.h

```
/*
 * This header file defines relevant features which:
 * - Require runtime inspection depending on the NumPy version.
 * - May be needed when compiling with an older version of NumPy to allow
 *   a smooth transition.
 *
 * As such, it is shipped with NumPy 2.0, but designed to be vendored in full
 * or parts by downstream projects.
 *
 * It must be included after any other includes.  `import_array()` must have
 * been called in the scope or version dependency will misbehave, even when
 * only `PyUFunc_` API is used.
 *
 * If required complicated defs (with inline functions) should be written as:
 *
 *     #if NPY_FEATURE_VERSION >= NPY_2_0_API_VERSION
 *         Simple definition when NumPy 2.0 API is guaranteed.
 *     #else
 *         static inline definition of a 1.x compatibility shim
 *         #if NPY_ABI_VERSION < 0x02000000
 *            Make 1.x compatibility shim the public API (1.x only branch)
 *         #else
 *             Runtime dispatched version (1.x or 2.x)
 *         #endif
 *     #endif
 *
 * An internal build always passes NPY_FEATURE_VERSION >= NPY_2_0_API_VERSION
 */

#ifndef NUMPY_CORE_INCLUDE_NUMPY_NPY_2_COMPAT_H_
#define NUMPY_CORE_INCLUDE_NUMPY_NPY_2_COMPAT_H_

/*
 * New macros for accessing real and complex part of a complex number can be
 * found in "npy_2_complexcompat.h".
 */


/*
 * This header is meant to be included by downstream directly for 1.x compat.
 * In that case we need to ensure that users first included the full headers
 * and not just `ndarraytypes.h`.
 */

#ifndef NPY_FEATURE_VERSION
  #error "The NumPy 2 compat header requires `import_array()` for which "  \
         "the `ndarraytypes.h` header include is not sufficient.  Please "  \
         "include it after `numpy/ndarrayobject.h` or similar.\n"  \
         "To simplify inclusion, you may use `PyArray_ImportNumPy()` " \
         "which is defined in the compat header and is lightweight (can be)."
#endif

#if NPY_ABI_VERSION < 0x02000000
  /*
   * Define 2.0 feature version as it is needed below to decide whether we
   * compile for both 1.x and 2.x (defining it guarantees 1.x only).
   */
  #define NPY_2_0_API_VERSION 0x00000012
  /*
   * If we are compiling with NumPy 1.x, PyArray_RUNTIME_VERSION so we
   * pretend the `PyArray_RUNTIME_VERSION` is `NPY_FEATURE_VERSION`.
   * This allows downstream to use `PyArray_RUNTIME_VERSION` if they need to.
   */
  #define PyArray_RUNTIME_VERSION NPY_FEATURE_VERSION
  /* Compiling on NumPy 1.x where these are the same: */
  #define PyArray_DescrProto PyArray_Descr
#endif


/*
 * Define a better way to call `_import_array()` to simplify backporting as
 * we now require imports more often (necessary to make ABI flexible).
 */
#ifdef import_array1

static inline int
PyArray_ImportNumPyAPI(void)
{
    if (NPY_UNLIKELY(PyArray_API == NULL)) {
        import_array1(-1);
    }
    return 0;
}

#endif  /* import_array1 */


/*
 * NPY_DEFAULT_INT
 *
 * The default integer has changed, `NPY_DEFAULT_INT` is available at runtime
 * for use as type number, e.g. `PyArray_DescrFromType(NPY_DEFAULT_INT)`.
 *
 * NPY_RAVEL_AXIS
 *
 * This was introduced in NumPy 2.0 to allow indicating that an axis should be
 * raveled in an operation. Before NumPy 2.0, NPY_MAXDIMS was used for this purpose.
 *
 * NPY_MAXDIMS
 *
 * A constant indicating the maximum number dimensions allowed when creating
 * an ndarray.
 *
 * NPY_NTYPES_LEGACY
 *
 * The number of built-in NumPy dtypes.
 */
#if NPY_FEATURE_VERSION >= NPY_2_0_API_VERSION
    #define NPY_DEFAULT_INT NPY_INTP
    #define NPY_RAVEL_AXIS NPY_MIN_INT
    #define NPY_MAXARGS 64

#elif NPY_ABI_VERSION < 0x02000000
    #define NPY_DEFAULT_INT NPY_LONG
    #define NPY_RAVEL_AXIS 32
    #define NPY_MAXARGS 32

    /* Aliases of 2.x names to 1.x only equivalent names */
    #define NPY_NTYPES NPY_NTYPES_LEGACY
    #define PyArray_DescrProto PyArray_Descr
    #define _PyArray_LegacyDescr PyArray_Descr
    /* NumPy 2 definition always works, but add it for 1.x only */
    #define PyDataType_ISLEGACY(dtype) (1)
#else
    #define NPY_DEFAULT_INT  \
        (PyArray_RUNTIME_VERSION >= NPY_2_0_API_VERSION ? NPY_INTP : NPY_LONG)
    #define NPY_RAVEL_AXIS  \
        (PyArray_RUNTIME_VERSION >= NPY_2_0_API_VERSION ? NPY_MIN_INT : 32)
    #define NPY_MAXARGS  \
        (PyArray_RUNTIME_VERSION >= NPY_2_0_API_VERSION ? 64 : 32)
#endif


/*
 * Access inline functions for descriptor fields.  Except for the first
 * few fields, these needed to be moved (elsize, alignment) for
 * additional space.  Or they are descriptor specific and are not generally
 * available anymore (metadata, c_metadata, subarray, names, fields).
 *
 * Most of these are defined via the `DESCR_ACCESSOR` macro helper.
 */
#if NPY_FEATURE_VERSION >= NPY_2_0_API_VERSION || NPY_ABI_VERSION < 0x02000000
    /* Compiling for 1.x or 2.x only, direct field access is OK: */

    static inline void
    PyDataType_SET_ELSIZE(PyArray_Descr *dtype, npy_intp size)
    {
        dtype->elsize = size;
    }

    static inline npy_uint64
    PyDataType_FLAGS(const PyArray_Descr *dtype)
    {
    #if NPY_FEATURE_VERSION >= NPY_2_0_API_VERSION
        return dtype->flags;
    #else
        return (unsigned char)dtype->flags;  /* Need unsigned cast on 1.x */
    #endif
    }

    #define DESCR_ACCESSOR(FIELD, field, type, legacy_only)    \
        static inline type                                     \
        PyDataType_##FIELD(const PyArray_Descr *dtype) {       \
            if (legacy_only && !PyDataType_ISLEGACY(dtype)) {  \
                return (type)0;                                \
            }                                                  \
            return ((_PyArray_LegacyDescr *)dtype)->field;     \
        }
#else  /* compiling for both 1.x and 2.x */

    static inline void
    PyDataType_SET_ELSIZE(PyArray_Descr *dtype, npy_intp size)
    {
        if (PyArray_RUNTIME_VERSION >= NPY_2_0_API_VERSION) {
            ((_PyArray_DescrNumPy2 *)dtype)->elsize = size;
        }
        else {
            ((PyArray_DescrProto *)dtype)->elsize = (int)size;
        }
    }

    static inline npy_uint64
    PyDataType_FLAGS(const PyArray_Descr *dtype)
    {
        if (PyArray_RUNTIME_VERSION >= NPY_2_0_API_VERSION) {
            return ((_PyArray_DescrNumPy2 *)dtype)->flags;
        }
        else {
            return (unsigned char)((PyArray_DescrProto *)dtype)->flags;
        }
    }

    /* Cast to LegacyDescr always fine but needed when `legacy_only` */
    #define DESCR_ACCESSOR(FIELD, field, type, legacy_only)        \
        static inline type                                         \
        PyDataType_##FIELD(const PyArray_Descr *dtype) {           \
            if (legacy_only && !PyDataType_ISLEGACY(dtype)) {      \
                return (type)0;                                    \
            }                                                      \
            if (PyArray_RUNTIME_VERSION >= NPY_2_0_API_VERSION) {  \
                return ((_PyArray_LegacyDescr *)dtype)->field;     \
            }                                                      \
            else {                                                 \
                return ((PyArray_DescrProto *)dtype)->field;       \
            }                                                      \
        }
#endif

DESCR_ACCESSOR(ELSIZE, elsize, npy_intp, 0)
DESCR_ACCESSOR(ALIGNMENT, alignment, npy_intp, 0)
DESCR_ACCESSOR(METADATA, metadata, PyObject *, 1)
DESCR_ACCESSOR(SUBARRAY, subarray, PyArray_ArrayDescr *, 1)
DESCR_ACCESSOR(NAMES, names, PyObject *, 1)
DESCR_ACCESSOR(FIELDS, fields, PyObject *, 1)
DESCR_ACCESSOR(C_METADATA, c_metadata, NpyAuxData *, 1)

#undef DESCR_ACCESSOR


#if !(defined(NPY_INTERNAL_BUILD) && NPY_INTERNAL_BUILD)
#if NPY_FEATURE_VERSION >= NPY_2_0_API_VERSION
    static inline PyArray_ArrFuncs *
    PyDataType_GetArrFuncs(const PyArray_Descr *descr)
    {
        return _PyDataType_GetArrFuncs(descr);
    }
#elif NPY_ABI_VERSION < 0x02000000
    static inline PyArray_ArrFuncs *
    PyDataType_GetArrFuncs(const PyArray_Descr *descr)
    {
        return descr->f;
    }
#else
    static inline PyArray_ArrFuncs *
    PyDataType_GetArrFuncs(const PyArray_Descr *descr)
    {
        if (PyArray_RUNTIME_VERSION >= NPY_2_0_API_VERSION) {
            return _PyDataType_GetArrFuncs(descr);
        }
        else {
            return ((PyArray_DescrProto *)descr)->f;
        }
    }
#endif


#endif  /* not internal build */

#endif  /* NUMPY_CORE_INCLUDE_NUMPY_NPY_2_COMPAT_H_ */
```
