## Supplementary software v0.2.1 for "Virtual control arms for paediatric myopia trials: external validation of axial-elongation models": npy_2_complexcompat.h

```
/* This header is designed to be copy-pasted into downstream packages, since it provides
   a compatibility layer between the old C struct complex types and the new native C99
   complex types. The new macros are in numpy/npy_math.h, which is why it is included here. */
#ifndef NUMPY_CORE_INCLUDE_NUMPY_NPY_2_COMPLEXCOMPAT_H_
#define NUMPY_CORE_INCLUDE_NUMPY_NPY_2_COMPLEXCOMPAT_H_

#include <numpy/npy_math.h>

#ifndef NPY_CSETREALF
#define NPY_CSETREALF(c, r) (c)->real = (r)
#endif
#ifndef NPY_CSETIMAGF
#define NPY_CSETIMAGF(c, i) (c)->imag = (i)
#endif
#ifndef NPY_CSETREAL
#define NPY_CSETREAL(c, r)  (c)->real = (r)
#endif
#ifndef NPY_CSETIMAG
#define NPY_CSETIMAG(c, i)  (c)->imag = (i)
#endif
#ifndef NPY_CSETREALL
#define NPY_CSETREALL(c, r) (c)->real = (r)
#endif
#ifndef NPY_CSETIMAGL
#define NPY_CSETIMAGL(c, i) (c)->imag = (i)
#endif

#endif
```
