## Supplementary software v0.2.1 for "Virtual control arms for paediatric myopia trials: external validation of axial-elongation models": npy_3kcompat.h

```
/*
 * This is a convenience header file providing compatibility utilities
 * for supporting different minor versions of Python 3.
 * It was originally used to support the transition from Python 2,
 * hence the "3k" naming.
 *
 * If you want to use this for your own projects, it's recommended to make a
 * copy of it. We don't provide backwards compatibility guarantees.
 */

#ifndef NUMPY_CORE_INCLUDE_NUMPY_NPY_3KCOMPAT_H_
#define NUMPY_CORE_INCLUDE_NUMPY_NPY_3KCOMPAT_H_

#include <Python.h>
#include <stdio.h>

#include "npy_common.h"

#ifdef __cplusplus
extern "C" {
#endif

/* Python13 removes _PyLong_AsInt */
static inline int
Npy__PyLong_AsInt(PyObject *obj)
{
    int overflow;
    long result = PyLong_AsLongAndOverflow(obj, &overflow);

    /* INT_MAX and INT_MIN are defined in Python.h */
    if (overflow || result > INT_MAX || result < INT_MIN) {
        /* XXX: could be cute and give a different
           message for overflow == -1 */
        PyErr_SetString(PyExc_OverflowError,
                        "Python int too large to convert to C int");
        return -1;
    }
    return (int)result;
}

#if defined _MSC_VER && _MSC_VER >= 1900

#include <stdlib.h>

/*
 * Macros to protect CRT calls against instant termination when passed an
 * invalid parameter (https://bugs.python.org/issue23524).
 */
extern _invalid_parameter_handler _Py_silent_invalid_parameter_handler;
#define NPY_BEGIN_SUPPRESS_IPH { _invalid_parameter_handler _Py_old_handler = \
    _set_thread_local_invalid_parameter_handler(_Py_silent_invalid_parameter_handler);
#define NPY_END_SUPPRESS_IPH _set_thread_local_invalid_parameter_handler(_Py_old_handler); }

#else

#define NPY_BEGIN_SUPPRESS_IPH
#define NPY_END_SUPPRESS_IPH

#endif /* _MSC_VER >= 1900 */

/*
 * PyFile_* compatibility
 */

/*
 * Get a FILE* handle to the file represented by the Python object
 */
static inline FILE*
npy_PyFile_Dup2(PyObject *file, char *mode, npy_off_t *orig_pos)
{
    int fd, fd2, unbuf;
    Py_ssize_t fd2_tmp;
    PyObject *ret, *os, *io, *io_raw;
    npy_off_t pos;
    FILE *handle;

    /* Flush first to ensure things end up in the file in the correct order */
    ret = PyObject_CallMethod(file, "flush", "");
    if (ret == NULL) {
        return NULL;
    }
    Py_DECREF(ret);
    fd = PyObject_AsFileDescriptor(file);
    if (fd == -1) {
        return NULL;
    }

    /*
     * The handle needs to be dup'd because we have to call fclose
     * at the end
     */
    os = PyImport_ImportModule("os");
    if (os == NULL) {
        return NULL;
    }
    ret = PyObject_CallMethod(os, "dup", "i", fd);
    Py_DECREF(os);
    if (ret == NULL) {
        return NULL;
    }
    fd2_tmp = PyNumber_AsSsize_t(ret, PyExc_IOError);
    Py_DECREF(ret);
    if (fd2_tmp == -1 && PyErr_Occurred()) {
        return NULL;
    }
    if (fd2_tmp < INT_MIN || fd2_tmp > INT_MAX) {
        PyErr_SetString(PyExc_IOError,
                        "Getting an 'int' from os.dup() failed");
        return NULL;
    }
    fd2 = (int)fd2_tmp;

    /* Convert to FILE* handle */
#ifdef _WIN32
    NPY_BEGIN_SUPPRESS_IPH
    handle = _fdopen(fd2, mode);
    NPY_END_SUPPRESS_IPH
#else
    handle = fdopen(fd2, mode);
#endif
    if (handle == NULL) {
        PyErr_SetString(PyExc_IOError,
                        "Getting a FILE* from a Python file object via "
                        "_fdopen failed. If you built NumPy, you probably "
                        "linked with the wrong debug/release runtime");
        return NULL;
    }

    /* Record the original raw file handle position */
    *orig_pos = npy_ftell(handle);
    if (*orig_pos == -1) {
        /* The io module is needed to determine if buffering is used */
        io = PyImport_ImportModule("io");
        if (io == NULL) {
            fclose(handle);
            return NULL;
        }
        /* File object instances of RawIOBase are unbuffered */
        io_raw = PyObject_GetAttrString(io, "RawIOBase");
        Py_DECREF(io);
        if (io_raw == NULL) {
            fclose(handle);
            return NULL;
        }
        unbuf = PyObject_IsInstance(file, io_raw);
        Py_DECREF(io_raw);
        if (unbuf == 1) {
            /* Succeed if the IO is unbuffered */
            return handle;
        }
        else {
            PyErr_SetString(PyExc_IOError, "obtaining file position failed");
            fclose(handle);
            return NULL;
        }
    }

    /* Seek raw handle to the Python-side position */
    ret = PyObject_CallMethod(file, "tell", "");
    if (ret == NULL) {
        fclose(handle);
        return NULL;
    }
    pos = PyLong_AsLongLong(ret);
    Py_DECREF(ret);
    if (PyErr_Occurred()) {
        fclose(handle);
        return NULL;
    }
    if (npy_fseek(handle, pos, SEEK_SET) == -1) {
        PyErr_SetString(PyExc_IOError, "seeking file failed");
        fclose(handle);
        return NULL;
    }
    return handle;
}

/*
 * Close the dup-ed file handle, and seek the Python one to the current position
 */
static inline int
npy_PyFile_DupClose2(PyObject *file, FILE* handle, npy_off_t orig_pos)
{
    int fd, unbuf;
    PyObject *ret, *io, *io_raw;
    npy_off_t position;

    position = npy_ftell(handle);

    /* Close the FILE* handle */
    fclose(handle);

    /*
     * Restore original file handle position, in order to not confuse
     * Python-side data structures
     */
    fd = PyObject_AsFileDescriptor(file);
    if (fd == -1) {
        return -1;
    }

    if (npy_lseek(fd, orig_pos, SEEK_SET) == -1) {

        /* The io module is needed to determine if buffering is used */
        io = PyImport_ImportModule("io");
        if (io == NULL) {
            return -1;
        }
        /* File object instances of RawIOBase are unbuffered */
        io_raw = PyObject_GetAttrString(io, "RawIOBase");
        Py_DECREF(io);
        if (io_raw == NULL) {
            return -1;
        }
        unbuf = PyObject_IsInstance(file, io_raw);
        Py_DECREF(io_raw);
        if (unbuf == 1) {
            /* Succeed if the IO is unbuffered */
            return 0;
        }
        else {
            PyErr_SetString(PyExc_IOError, "seeking file failed");
            return -1;
        }
    }

    if (position == -1) {
        PyErr_SetString(PyExc_IOError, "obtaining file position failed");
        return -1;
    }

    /* Seek Python-side handle to the FILE* handle position */
    ret = PyObject_CallMethod(file, "seek", NPY_OFF_T_PYFMT "i", position, 0);
    if (ret == NULL) {
        return -1;
    }
    Py_DECREF(ret);
    return 0;
}

static inline PyObject*
npy_PyFile_OpenFile(PyObject *filename, const char *mode)
{
    PyObject *open;
    open = PyDict_GetItemString(PyEval_GetBuiltins(), "open");
    if (open == NULL) {
        return NULL;
    }
    return PyObject_CallFunction(open, "Os", filename, mode);
}

static inline int
npy_PyFile_CloseFile(PyObject *file)
{
    PyObject *ret;

    ret = PyObject_CallMethod(file, "close", NULL);
    if (ret == NULL) {
        return -1;
    }
    Py_DECREF(ret);
    return 0;
}

/* This is a copy of _PyErr_ChainExceptions, which
 *  is no longer exported from Python3.12
 */
static inline void
npy_PyErr_ChainExceptions(PyObject *exc, PyObject *val, PyObject *tb)
{
    if (exc == NULL)
        return;

    if (PyErr_Occurred()) {
        PyObject *exc2, *val2, *tb2;
        PyErr_Fetch(&exc2, &val2, &tb2);
        PyErr_NormalizeException(&exc, &val, &tb);
        if (tb != NULL) {
            PyException_SetTraceback(val, tb);
            Py_DECREF(tb);
        }
        Py_DECREF(exc);
        PyErr_NormalizeException(&exc2, &val2, &tb2);
        PyException_SetContext(val2, val);
        PyErr_Restore(exc2, val2, tb2);
    }
    else {
        PyErr_Restore(exc, val, tb);
    }
}

/* This is a copy of _PyErr_ChainExceptions, with:
 *  __cause__ used instead of __context__
 */
static inline void
npy_PyErr_ChainExceptionsCause(PyObject *exc, PyObject *val, PyObject *tb)
{
    if (exc == NULL)
        return;

    if (PyErr_Occurred()) {
        PyObject *exc2, *val2, *tb2;
        PyErr_Fetch(&exc2, &val2, &tb2);
        PyErr_NormalizeException(&exc, &val, &tb);
        if (tb != NULL) {
            PyException_SetTraceback(val, tb);
            Py_DECREF(tb);
        }
        Py_DECREF(exc);
        PyErr_NormalizeException(&exc2, &val2, &tb2);
        PyException_SetCause(val2, val);
        PyErr_Restore(exc2, val2, tb2);
    }
    else {
        PyErr_Restore(exc, val, tb);
    }
}

/*
 * PyCObject functions adapted to PyCapsules.
 *
 * The main job here is to get rid of the improved error handling
 * of PyCapsules. It's a shame...
 */
static inline PyObject *
NpyCapsule_FromVoidPtr(void *ptr, void (*dtor)(PyObject *))
{
    PyObject *ret = PyCapsule_New(ptr, NULL, dtor);
    if (ret == NULL) {
        PyErr_Clear();
    }
    return ret;
}

static inline PyObject *
NpyCapsule_FromVoidPtrAndDesc(void *ptr, void* context, void (*dtor)(PyObject *))
{
    PyObject *ret = NpyCapsule_FromVoidPtr(ptr, dtor);
    if (ret != NULL && PyCapsule_SetContext(ret, context) != 0) {
        PyErr_Clear();
        Py_DECREF(ret);
        ret = NULL;
    }
    return ret;
}

static inline void *
NpyCapsule_AsVoidPtr(PyObject *obj)
{
    void *ret = PyCapsule_GetPointer(obj, NULL);
    if (ret == NULL) {
        PyErr_Clear();
    }
    return ret;
}

static inline void *
NpyCapsule_GetDesc(PyObject *obj)
{
    return PyCapsule_GetContext(obj);
}

static inline int
NpyCapsule_Check(PyObject *ptr)
{
    return PyCapsule_CheckExact(ptr);
}

#ifdef __cplusplus
}
#endif


#endif  /* NUMPY_CORE_INCLUDE_NUMPY_NPY_3KCOMPAT_H_ */
```
