## Supplementary software v0.2.1 for "Virtual control arms for paediatric myopia trials: external validation of axial-elongation models": npy_common.h

```
#ifndef NUMPY_CORE_INCLUDE_NUMPY_NPY_COMMON_H_
#define NUMPY_CORE_INCLUDE_NUMPY_NPY_COMMON_H_

/* need Python.h for npy_intp, npy_uintp */
#include <Python.h>

/* numpconfig.h is auto-generated */
#include "numpyconfig.h"
#ifdef HAVE_NPY_CONFIG_H
#include <npy_config.h>
#endif

/*
 * using static inline modifiers when defining npy_math functions
 * allows the compiler to make optimizations when possible
 */
#ifndef NPY_INLINE_MATH
#if defined(NPY_INTERNAL_BUILD) && NPY_INTERNAL_BUILD
    #define NPY_INLINE_MATH 1
#else
    #define NPY_INLINE_MATH 0
#endif
#endif

/*
 * gcc does not unroll even with -O3
 * use with care, unrolling on modern cpus rarely speeds things up
 */
#ifdef HAVE_ATTRIBUTE_OPTIMIZE_UNROLL_LOOPS
#define NPY_GCC_UNROLL_LOOPS \
    __attribute__((optimize("unroll-loops")))
#else
#define NPY_GCC_UNROLL_LOOPS
#endif

/* highest gcc optimization level, enabled autovectorizer */
#ifdef HAVE_ATTRIBUTE_OPTIMIZE_OPT_3
#define NPY_GCC_OPT_3 __attribute__((optimize("O3")))
#else
#define NPY_GCC_OPT_3
#endif

/*
 * mark an argument (starting from 1) that must not be NULL and is not checked
 * DO NOT USE IF FUNCTION CHECKS FOR NULL!! the compiler will remove the check
 */
#ifdef HAVE_ATTRIBUTE_NONNULL
#define NPY_GCC_NONNULL(n) __attribute__((nonnull(n)))
#else
#define NPY_GCC_NONNULL(n)
#endif

/*
 * give a hint to the compiler which branch is more likely or unlikely
 * to occur, e.g. rare error cases:
 *
 * if (NPY_UNLIKELY(failure == 0))
 *    return NULL;
 *
 * the double !! is to cast the expression (e.g. NULL) to a boolean required by
 * the intrinsic
 */
#ifdef HAVE___BUILTIN_EXPECT
#define NPY_LIKELY(x) __builtin_expect(!!(x), 1)
#define NPY_UNLIKELY(x) __builtin_expect(!!(x), 0)
#else
#define NPY_LIKELY(x) (x)
#define NPY_UNLIKELY(x) (x)
#endif

#ifdef HAVE___BUILTIN_PREFETCH
/* unlike _mm_prefetch also works on non-x86 */
#define NPY_PREFETCH(x, rw, loc) __builtin_prefetch((x), (rw), (loc))
#else
#ifdef NPY_HAVE_SSE
/* _MM_HINT_ET[01] (rw = 1) unsupported, only available in gcc >= 4.9 */
#define NPY_PREFETCH(x, rw, loc) _mm_prefetch((x), loc == 0 ? _MM_HINT_NTA : \
                                             (loc == 1 ? _MM_HINT_T2 : \
                                              (loc == 2 ? _MM_HINT_T1 : \
                                               (loc == 3 ? _MM_HINT_T0 : -1))))
#else
#define NPY_PREFETCH(x, rw,loc)
#endif
#endif

/* `NPY_INLINE` kept for backwards compatibility; use `inline` instead */
#if defined(_MSC_VER) && !defined(__clang__)
    #define NPY_INLINE __inline
/* clang included here to handle clang-cl on Windows */
#elif defined(__GNUC__) || defined(__clang__)
    #if defined(__STRICT_ANSI__)
         #define NPY_INLINE __inline__
    #else
         #define NPY_INLINE inline
    #endif
#else
    #define NPY_INLINE
#endif

#ifdef _MSC_VER
    #define NPY_FINLINE static __forceinline
#elif defined(__GNUC__)
    #define NPY_FINLINE static inline __attribute__((always_inline))
#else
    #define NPY_FINLINE static
#endif

#if defined(_MSC_VER)
    #define NPY_NOINLINE static __declspec(noinline)
#elif defined(__GNUC__) || defined(__clang__)
    #define NPY_NOINLINE static __attribute__((noinline))
#else
    #define NPY_NOINLINE static
#endif

#ifdef __cplusplus
    #define NPY_TLS thread_local
#elif defined(HAVE_THREAD_LOCAL)
    #define NPY_TLS thread_local
#elif defined(HAVE__THREAD_LOCAL)
    #define NPY_TLS _Thread_local
#elif defined(HAVE___THREAD)
    #define NPY_TLS __thread
#elif defined(HAVE___DECLSPEC_THREAD_)
    #define NPY_TLS __declspec(thread)
#else
    #define NPY_TLS
#endif

#ifdef WITH_CPYCHECKER_RETURNS_BORROWED_REF_ATTRIBUTE
  #define NPY_RETURNS_BORROWED_REF \
    __attribute__((cpychecker_returns_borrowed_ref))
#else
  #define NPY_RETURNS_BORROWED_REF
#endif

#ifdef WITH_CPYCHECKER_STEALS_REFERENCE_TO_ARG_ATTRIBUTE
  #define NPY_STEALS_REF_TO_ARG(n) \
   __attribute__((cpychecker_steals_reference_to_arg(n)))
#else
 #define NPY_STEALS_REF_TO_ARG(n)
#endif

/* 64 bit file position support, also on win-amd64. Issue gh-2256 */
#if defined(_MSC_VER) && defined(_WIN64) && (_MSC_VER > 1400) || \
    defined(__MINGW32__) || defined(__MINGW64__)
    #include <io.h>

    #define npy_fseek _fseeki64
    #define npy_ftell _ftelli64
    #define npy_lseek _lseeki64
    #define npy_off_t npy_int64

    #if NPY_SIZEOF_INT == 8
        #define NPY_OFF_T_PYFMT "i"
    #elif NPY_SIZEOF_LONG == 8
        #define NPY_OFF_T_PYFMT "l"
    #elif NPY_SIZEOF_LONGLONG == 8
        #define NPY_OFF_T_PYFMT "L"
    #else
        #error Unsupported size for type off_t
    #endif
#else
#ifdef HAVE_FSEEKO
    #define npy_fseek fseeko
#else
    #define npy_fseek fseek
#endif
#ifdef HAVE_FTELLO
    #define npy_ftell ftello
#else
    #define npy_ftell ftell
#endif
    #include <sys/types.h>
    #ifndef _WIN32
        #include <unistd.h>
    #endif
    #define npy_lseek lseek
    #define npy_off_t off_t

    #if NPY_SIZEOF_OFF_T == NPY_SIZEOF_SHORT
        #define NPY_OFF_T_PYFMT "h"
    #elif NPY_SIZEOF_OFF_T == NPY_SIZEOF_INT
        #define NPY_OFF_T_PYFMT "i"
    #elif NPY_SIZEOF_OFF_T == NPY_SIZEOF_LONG
        #define NPY_OFF_T_PYFMT "l"
    #elif NPY_SIZEOF_OFF_T == NPY_SIZEOF_LONGLONG
        #define NPY_OFF_T_PYFMT "L"
    #else
        #error Unsupported size for type off_t
    #endif
#endif

/* enums for detected endianness */
enum {
        NPY_CPU_UNKNOWN_ENDIAN,
        NPY_CPU_LITTLE,
        NPY_CPU_BIG
};

/*
 * This is to typedef npy_intp to the appropriate size for Py_ssize_t.
 * (Before NumPy 2.0 we used Py_intptr_t and Py_uintptr_t from `pyport.h`.)
 */
typedef Py_ssize_t npy_intp;
typedef size_t npy_uintp;

/*
 * Define sizes that were not defined in numpyconfig.h.
 */
#define NPY_SIZEOF_CHAR 1
#define NPY_SIZEOF_BYTE 1
#define NPY_SIZEOF_DATETIME 8
#define NPY_SIZEOF_TIMEDELTA 8
#define NPY_SIZEOF_HALF 2
#define NPY_SIZEOF_CFLOAT NPY_SIZEOF_COMPLEX_FLOAT
#define NPY_SIZEOF_CDOUBLE NPY_SIZEOF_COMPLEX_DOUBLE
#define NPY_SIZEOF_CLONGDOUBLE NPY_SIZEOF_COMPLEX_LONGDOUBLE

#ifdef constchar
#undef constchar
#endif

#define NPY_SSIZE_T_PYFMT "n"
#define constchar char

/* NPY_INTP_FMT Note:
 *      Unlike the other NPY_*_FMT macros, which are used with PyOS_snprintf,
 *      NPY_INTP_FMT is used with PyErr_Format and PyUnicode_FromFormat. Those
 *      functions use different formatting codes that are portably specified
 *      according to the Python documentation. See issue gh-2388.
 */
#if NPY_SIZEOF_INTP == NPY_SIZEOF_LONG
        #define NPY_INTP NPY_LONG
        #define NPY_UINTP NPY_ULONG
        #define PyIntpArrType_Type PyLongArrType_Type
        #define PyUIntpArrType_Type PyULongArrType_Type
        #define NPY_MAX_INTP NPY_MAX_LONG
        #define NPY_MIN_INTP NPY_MIN_LONG
        #define NPY_MAX_UINTP NPY_MAX_ULONG
        #define NPY_INTP_FMT "ld"
#elif NPY_SIZEOF_INTP == NPY_SIZEOF_INT
        #define NPY_INTP NPY_INT
        #define NPY_UINTP NPY_UINT
        #define PyIntpArrType_Type PyIntArrType_Type
        #define PyUIntpArrType_Type PyUIntArrType_Type
        #define NPY_MAX_INTP NPY_MAX_INT
        #define NPY_MIN_INTP NPY_MIN_INT
        #define NPY_MAX_UINTP NPY_MAX_UINT
        #define NPY_INTP_FMT "d"
#elif defined(PY_LONG_LONG) && (NPY_SIZEOF_INTP == NPY_SIZEOF_LONGLONG)
        #define NPY_INTP NPY_LONGLONG
        #define NPY_UINTP NPY_ULONGLONG
        #define PyIntpArrType_Type PyLongLongArrType_Type
        #define PyUIntpArrType_Type PyULongLongArrType_Type
        #define NPY_MAX_INTP NPY_MAX_LONGLONG
        #define NPY_MIN_INTP NPY_MIN_LONGLONG
        #define NPY_MAX_UINTP NPY_MAX_ULONGLONG
        #define NPY_INTP_FMT "lld"
#else
    #error "Failed to correctly define NPY_INTP and NPY_UINTP"
#endif


/*
 * Some platforms don't define bool, long long, or long double.
 * Handle that here.
 */
#define NPY_BYTE_FMT "hhd"
#define NPY_UBYTE_FMT "hhu"
#define NPY_SHORT_FMT "hd"
#define NPY_USHORT_FMT "hu"
#define NPY_INT_FMT "d"
#define NPY_UINT_FMT "u"
#define NPY_LONG_FMT "ld"
#define NPY_ULONG_FMT "lu"
#define NPY_HALF_FMT "g"
#define NPY_FLOAT_FMT "g"
#define NPY_DOUBLE_FMT "g"


#ifdef PY_LONG_LONG
typedef PY_LONG_LONG npy_longlong;
typedef unsigned PY_LONG_LONG npy_ulonglong;
#  ifdef _MSC_VER
#    define NPY_LONGLONG_FMT         "I64d"
#    define NPY_ULONGLONG_FMT        "I64u"
#  else
#    define NPY_LONGLONG_FMT         "lld"
#    define NPY_ULONGLONG_FMT        "llu"
#  endif
#  ifdef _MSC_VER
#    define NPY_LONGLONG_SUFFIX(x)   (x##i64)
#    define NPY_ULONGLONG_SUFFIX(x)  (x##Ui64)
#  else
#    define NPY_LONGLONG_SUFFIX(x)   (x##LL)
#    define NPY_ULONGLONG_SUFFIX(x)  (x##ULL)
#  endif
#else
typedef long npy_longlong;
typedef unsigned long npy_ulonglong;
#  define NPY_LONGLONG_SUFFIX(x)  (x##L)
#  define NPY_ULONGLONG_SUFFIX(x) (x##UL)
#endif


typedef unsigned char npy_bool;
#define NPY_FALSE 0
#define NPY_TRUE 1
/*
 * `NPY_SIZEOF_LONGDOUBLE` isn't usually equal to sizeof(long double).
 * In some certain cases, it may forced to be equal to sizeof(double)
 * even against the compiler implementation and the same goes for
 * `complex long double`.
 *
 * Therefore, avoid `long double`, use `npy_longdouble` instead,
 * and when it comes to standard math functions make sure of using
 * the double version when `NPY_SIZEOF_LONGDOUBLE` == `NPY_SIZEOF_DOUBLE`.
 * For example:
 *   npy_longdouble *ptr, x;
 *   #if NPY_SIZEOF_LONGDOUBLE == NPY_SIZEOF_DOUBLE
 *       npy_longdouble r = modf(x, ptr);
 *   #else
 *       npy_longdouble r = modfl(x, ptr);
 *   #endif
 *
 * See https://github.com/numpy/numpy/issues/20348
 */
#if NPY_SIZEOF_LONGDOUBLE == NPY_SIZEOF_DOUBLE
    #define NPY_LONGDOUBLE_FMT "g"
    #define longdouble_t double
    typedef double npy_longdouble;
#else
    #define NPY_LONGDOUBLE_FMT "Lg"
    #define longdouble_t long double
    typedef long double npy_longdouble;
#endif

#ifndef Py_USING_UNICODE
#error Must use Python with unicode enabled.
#endif


typedef signed char npy_byte;
typedef unsigned char npy_ubyte;
typedef unsigned short npy_ushort;
typedef unsigned int npy_uint;
typedef unsigned long npy_ulong;

/* These are for completeness */
typedef char npy_char;
typedef short npy_short;
typedef int npy_int;
typedef long npy_long;
typedef float npy_float;
typedef double npy_double;

typedef Py_hash_t npy_hash_t;
#define NPY_SIZEOF_HASH_T NPY_SIZEOF_INTP

#if defined(__cplusplus)

typedef struct
{
    double _Val[2];
} npy_cdouble;

typedef struct
{
    float _Val[2];
} npy_cfloat;

typedef struct
{
    long double _Val[2];
} npy_clongdouble;

#else

#include <complex.h>


#if defined(_MSC_VER) && !defined(__INTEL_COMPILER)
typedef _Dcomplex npy_cdouble;
typedef _Fcomplex npy_cfloat;
typedef _Lcomplex npy_clongdouble;
#else /* !defined(_MSC_VER) || defined(__INTEL_COMPILER) */
typedef double _Complex npy_cdouble;
typedef float _Complex npy_cfloat;
typedef longdouble_t _Complex npy_clongdouble;
#endif

#endif

/*
 * numarray-style bit-width typedefs
 */
#define NPY_MAX_INT8 127
#define NPY_MIN_INT8 -128
#define NPY_MAX_UINT8 255
#define NPY_MAX_INT16 32767
#define NPY_MIN_INT16 -32768
#define NPY_MAX_UINT16 65535
#define NPY_MAX_INT32 2147483647
#define NPY_MIN_INT32 (-NPY_MAX_INT32 - 1)
#define NPY_MAX_UINT32 4294967295U
#define NPY_MAX_INT64 NPY_LONGLONG_SUFFIX(9223372036854775807)
#define NPY_MIN_INT64 (-NPY_MAX_INT64 - NPY_LONGLONG_SUFFIX(1))
#define NPY_MAX_UINT64 NPY_ULONGLONG_SUFFIX(18446744073709551615)
#define NPY_MAX_INT128 NPY_LONGLONG_SUFFIX(85070591730234615865843651857942052864)
#define NPY_MIN_INT128 (-NPY_MAX_INT128 - NPY_LONGLONG_SUFFIX(1))
#define NPY_MAX_UINT128 NPY_ULONGLONG_SUFFIX(170141183460469231731687303715884105728)
#define NPY_MAX_INT256 NPY_LONGLONG_SUFFIX(57896044618658097711785492504343953926634992332820282019728792003956564819967)
#define NPY_MIN_INT256 (-NPY_MAX_INT256 - NPY_LONGLONG_SUFFIX(1))
#define NPY_MAX_UINT256 NPY_ULONGLONG_SUFFIX(115792089237316195423570985008687907853269984665640564039457584007913129639935)
#define NPY_MIN_DATETIME NPY_MIN_INT64
#define NPY_MAX_DATETIME NPY_MAX_INT64
#define NPY_MIN_TIMEDELTA NPY_MIN_INT64
#define NPY_MAX_TIMEDELTA NPY_MAX_INT64

        /* Need to find the number of bits for each type and
           make definitions accordingly.

           C states that sizeof(char) == 1 by definition

           So, just using the sizeof keyword won't help.

           It also looks like Python itself uses sizeof(char) quite a
           bit, which by definition should be 1 all the time.

           Idea: Make Use of CHAR_BIT which should tell us how many
           BITS per CHARACTER
        */

        /* Include platform definitions -- These are in the C89/90 standard */
#include <limits.h>
#define NPY_MAX_BYTE SCHAR_MAX
#define NPY_MIN_BYTE SCHAR_MIN
#define NPY_MAX_UBYTE UCHAR_MAX
#define NPY_MAX_SHORT SHRT_MAX
#define NPY_MIN_SHORT SHRT_MIN
#define NPY_MAX_USHORT USHRT_MAX
#define NPY_MAX_INT   INT_MAX
#ifndef INT_MIN
#define INT_MIN (-INT_MAX - 1)
#endif
#define NPY_MIN_INT   INT_MIN
#define NPY_MAX_UINT  UINT_MAX
#define NPY_MAX_LONG  LONG_MAX
#define NPY_MIN_LONG  LONG_MIN
#define NPY_MAX_ULONG  ULONG_MAX

#define NPY_BITSOF_BOOL (sizeof(npy_bool) * CHAR_BIT)
#define NPY_BITSOF_CHAR CHAR_BIT
#define NPY_BITSOF_BYTE (NPY_SIZEOF_BYTE * CHAR_BIT)
#define NPY_BITSOF_SHORT (NPY_SIZEOF_SHORT * CHAR_BIT)
#define NPY_BITSOF_INT (NPY_SIZEOF_INT * CHAR_BIT)
#define NPY_BITSOF_LONG (NPY_SIZEOF_LONG * CHAR_BIT)
#define NPY_BITSOF_LONGLONG (NPY_SIZEOF_LONGLONG * CHAR_BIT)
#define NPY_BITSOF_INTP (NPY_SIZEOF_INTP * CHAR_BIT)
#define NPY_BITSOF_HALF (NPY_SIZEOF_HALF * CHAR_BIT)
#define NPY_BITSOF_FLOAT (NPY_SIZEOF_FLOAT * CHAR_BIT)
#define NPY_BITSOF_DOUBLE (NPY_SIZEOF_DOUBLE * CHAR_BIT)
#define NPY_BITSOF_LONGDOUBLE (NPY_SIZEOF_LONGDOUBLE * CHAR_BIT)
#define NPY_BITSOF_CFLOAT (NPY_SIZEOF_CFLOAT * CHAR_BIT)
#define NPY_BITSOF_CDOUBLE (NPY_SIZEOF_CDOUBLE * CHAR_BIT)
#define NPY_BITSOF_CLONGDOUBLE (NPY_SIZEOF_CLONGDOUBLE * CHAR_BIT)
#define NPY_BITSOF_DATETIME (NPY_SIZEOF_DATETIME * CHAR_BIT)
#define NPY_BITSOF_TIMEDELTA (NPY_SIZEOF_TIMEDELTA * CHAR_BIT)

#if NPY_BITSOF_LONG == 8
#define NPY_INT8 NPY_LONG
#define NPY_UINT8 NPY_ULONG
        typedef long npy_int8;
        typedef unsigned long npy_uint8;
#define PyInt8ScalarObject PyLongScalarObject
#define PyInt8ArrType_Type PyLongArrType_Type
#define PyUInt8ScalarObject PyULongScalarObject
#define PyUInt8ArrType_Type PyULongArrType_Type
#define NPY_INT8_FMT NPY_LONG_FMT
#define NPY_UINT8_FMT NPY_ULONG_FMT
#elif NPY_BITSOF_LONG == 16
#define NPY_INT16 NPY_LONG
#define NPY_UINT16 NPY_ULONG
        typedef long npy_int16;
        typedef unsigned long npy_uint16;
#define PyInt16ScalarObject PyLongScalarObject
#define PyInt16ArrType_Type PyLongArrType_Type
#define PyUInt16ScalarObject PyULongScalarObject
#define PyUInt16ArrType_Type PyULongArrType_Type
#define NPY_INT16_FMT NPY_LONG_FMT
#define NPY_UINT16_FMT NPY_ULONG_FMT
#elif NPY_BITSOF_LONG == 32
#define NPY_INT32 NPY_LONG
#define NPY_UINT32 NPY_ULONG
        typedef long npy_int32;
        typedef unsigned long npy_uint32;
        typedef unsigned long npy_ucs4;
#define PyInt32ScalarObject PyLongScalarObject
#define PyInt32ArrType_Type PyLongArrType_Type
#define PyUInt32ScalarObject PyULongScalarObject
#define PyUInt32ArrType_Type PyULongArrType_Type
#define NPY_INT32_FMT NPY_LONG_FMT
#define NPY_UINT32_FMT NPY_ULONG_FMT
#elif NPY_BITSOF_LONG == 64
#define NPY_INT64 NPY_LONG
#define NPY_UINT64 NPY_ULONG
        typedef long npy_int64;
        typedef unsigned long npy_uint64;
#define PyInt64ScalarObject PyLongScalarObject
#define PyInt64ArrType_Type PyLongArrType_Type
#define PyUInt64ScalarObject PyULongScalarObject
#define PyUInt64ArrType_Type PyULongArrType_Type
#define NPY_INT64_FMT NPY_LONG_FMT
#define NPY_UINT64_FMT NPY_ULONG_FMT
#define MyPyLong_FromInt64 PyLong_FromLong
#define MyPyLong_AsInt64 PyLong_AsLong
#elif NPY_BITSOF_LONG == 128
#define NPY_INT128 NPY_LONG
#define NPY_UINT128 NPY_ULONG
        typedef long npy_int128;
        typedef unsigned long npy_uint128;
#define PyInt128ScalarObject PyLongScalarObject
#define PyInt128ArrType_Type PyLongArrType_Type
#define PyUInt128ScalarObject PyULongScalarObject
#define PyUInt128ArrType_Type PyULongArrType_Type
#define NPY_INT128_FMT NPY_LONG_FMT
#define NPY_UINT128_FMT NPY_ULONG_FMT
#endif

#if NPY_BITSOF_LONGLONG == 8
#  ifndef NPY_INT8
#    define NPY_INT8 NPY_LONGLONG
#    define NPY_UINT8 NPY_ULONGLONG
        typedef npy_longlong npy_int8;
        typedef npy_ulonglong npy_uint8;
#    define PyInt8ScalarObject PyLongLongScalarObject
#    define PyInt8ArrType_Type PyLongLongArrType_Type
#    define PyUInt8ScalarObject PyULongLongScalarObject
#    define PyUInt8ArrType_Type PyULongLongArrType_Type
#define NPY_INT8_FMT NPY_LONGLONG_FMT
#define NPY_UINT8_FMT NPY_ULONGLONG_FMT
#  endif
#  define NPY_MAX_LONGLONG NPY_MAX_INT8
#  define NPY_MIN_LONGLONG NPY_MIN_INT8
#  define NPY_MAX_ULONGLONG NPY_MAX_UINT8
#elif NPY_BITSOF_LONGLONG == 16
#  ifndef NPY_INT16
#    define NPY_INT16 NPY_LONGLONG
#    define NPY_UINT16 NPY_ULONGLONG
        typedef npy_longlong npy_int16;
        typedef npy_ulonglong npy_uint16;
#    define PyInt16ScalarObject PyLongLongScalarObject
#    define PyInt16ArrType_Type PyLongLongArrType_Type
#    define PyUInt16ScalarObject PyULongLongScalarObject
#    define PyUInt16ArrType_Type PyULongLongArrType_Type
#define NPY_INT16_FMT NPY_LONGLONG_FMT
#define NPY_UINT16_FMT NPY_ULONGLONG_FMT
#  endif
#  define NPY_MAX_LONGLONG NPY_MAX_INT16
#  define NPY_MIN_LONGLONG NPY_MIN_INT16
#  define NPY_MAX_ULONGLONG NPY_MAX_UINT16
#elif NPY_BITSOF_LONGLONG == 32
#  ifndef NPY_INT32
#    define NPY_INT32 NPY_LONGLONG
#    define NPY_UINT32 NPY_ULONGLONG
        typedef npy_longlong npy_int32;
        typedef npy_ulonglong npy_uint32;
        typedef npy_ulonglong npy_ucs4;
#    define PyInt32ScalarObject PyLongLongScalarObject
#    define PyInt32ArrType_Type PyLongLongArrType_Type
#    define PyUInt32ScalarObject PyULongLongScalarObject
#    define PyUInt32ArrType_Type PyULongLongArrType_Type
#define NPY_INT32_FMT NPY_LONGLONG_FMT
#define NPY_UINT32_FMT NPY_ULONGLONG_FMT
#  endif
#  define NPY_MAX_LONGLONG NPY_MAX_INT32
#  define NPY_MIN_LONGLONG NPY_MIN_INT32
#  define NPY_MAX_ULONGLONG NPY_MAX_UINT32
#elif NPY_BITSOF_LONGLONG == 64
#  ifndef NPY_INT64
#    define NPY_INT64 NPY_LONGLONG
#    define NPY_UINT64 NPY_ULONGLONG
        typedef npy_longlong npy_int64;
        typedef npy_ulonglong npy_uint64;
#    define PyInt64ScalarObject PyLongLongScalarObject
#    define PyInt64ArrType_Type PyLongLongArrType_Type
#    define PyUInt64ScalarObject PyULongLongScalarObject
#    define PyUInt64ArrType_Type PyULongLongArrType_Type
#define NPY_INT64_FMT NPY_LONGLONG_FMT
#define NPY_UINT64_FMT NPY_ULONGLONG_FMT
#    define MyPyLong_FromInt64 PyLong_FromLongLong
#    define MyPyLong_AsInt64 PyLong_AsLongLong
#  endif
#  define NPY_MAX_LONGLONG NPY_MAX_INT64
#  define NPY_MIN_LONGLONG NPY_MIN_INT64
#  define NPY_MAX_ULONGLONG NPY_MAX_UINT64
#elif NPY_BITSOF_LONGLONG == 128
#  ifndef NPY_INT128
#    define NPY_INT128 NPY_LONGLONG
#    define NPY_UINT128 NPY_ULONGLONG
        typedef npy_longlong npy_int128;
        typedef npy_ulonglong npy_uint128;
#    define PyInt128ScalarObject PyLongLongScalarObject
#    define PyInt128ArrType_Type PyLongLongArrType_Type
#    define PyUInt128ScalarObject PyULongLongScalarObject
#    define PyUInt128ArrType_Type PyULongLongArrType_Type
#define NPY_INT128_FMT NPY_LONGLONG_FMT
#define NPY_UINT128_FMT NPY_ULONGLONG_FMT
#  endif
#  define NPY_MAX_LONGLONG NPY_MAX_INT128
#  define NPY_MIN_LONGLONG NPY_MIN_INT128
#  define NPY_MAX_ULONGLONG NPY_MAX_UINT128
#elif NPY_BITSOF_LONGLONG == 256
#  define NPY_INT256 NPY_LONGLONG
#  define NPY_UINT256 NPY_ULONGLONG
        typedef npy_longlong npy_int256;
        typedef npy_ulonglong npy_uint256;
#  define PyInt256ScalarObject PyLongLongScalarObject
#  define PyInt256ArrType_Type PyLongLongArrType_Type
#  define PyUInt256ScalarObject PyULongLongScalarObject
#  define PyUInt256ArrType_Type PyULongLongArrType_Type
#define NPY_INT256_FMT NPY_LONGLONG_FMT
#define NPY_UINT256_FMT NPY_ULONGLONG_FMT
#  define NPY_MAX_LONGLONG NPY_MAX_INT256
#  define NPY_MIN_LONGLONG NPY_MIN_INT256
#  define NPY_MAX_ULONGLONG NPY_MAX_UINT256
#endif

#if NPY_BITSOF_INT == 8
#ifndef NPY_INT8
#define NPY_INT8 NPY_INT
#define NPY_UINT8 NPY_UINT
        typedef int npy_int8;
        typedef unsigned int npy_uint8;
#    define PyInt8ScalarObject PyIntScalarObject
#    define PyInt8ArrType_Type PyIntArrType_Type
#    define PyUInt8ScalarObject PyUIntScalarObject
#    define PyUInt8ArrType_Type PyUIntArrType_Type
#define NPY_INT8_FMT NPY_INT_FMT
#define NPY_UINT8_FMT NPY_UINT_FMT
#endif
#elif NPY_BITSOF_INT == 16
#ifndef NPY_INT16
#define NPY_INT16 NPY_INT
#define NPY_UINT16 NPY_UINT
        typedef int npy_int16;
        typedef unsigned int npy_uint16;
#    define PyInt16ScalarObject PyIntScalarObject
#    define PyInt16ArrType_Type PyIntArrType_Type
#    define PyUInt16ScalarObject PyIntUScalarObject
#    define PyUInt16ArrType_Type PyIntUArrType_Type
#define NPY_INT16_FMT NPY_INT_FMT
#define NPY_UINT16_FMT NPY_UINT_FMT
#endif
#elif NPY_BITSOF_INT == 32
#ifndef NPY_INT32
#define NPY_INT32 NPY_INT
#define NPY_UINT32 NPY_UINT
        typedef int npy_int32;
        typedef unsigned int npy_uint32;
        typedef unsigned int npy_ucs4;
#    define PyInt32ScalarObject PyIntScalarObject
#    define PyInt32ArrType_Type PyIntArrType_Type
#    define PyUInt32ScalarObject PyUIntScalarObject
#    define PyUInt32ArrType_Type PyUIntArrType_Type
#define NPY_INT32_FMT NPY_INT_FMT
#define NPY_UINT32_FMT NPY_UINT_FMT
#endif
#elif NPY_BITSOF_INT == 64
#ifndef NPY_INT64
#define NPY_INT64 NPY_INT
#define NPY_UINT64 NPY_UINT
        typedef int npy_int64;
        typedef unsigned int npy_uint64;
#    define PyInt64ScalarObject PyIntScalarObject
#    define PyInt64ArrType_Type PyIntArrType_Type
#    define PyUInt64ScalarObject PyUIntScalarObject
#    define PyUInt64ArrType_Type PyUIntArrType_Type
#define NPY_INT64_FMT NPY_INT_FMT
#define NPY_UINT64_FMT NPY_UINT_FMT
#    define MyPyLong_FromInt64 PyLong_FromLong
#    define MyPyLong_AsInt64 PyLong_AsLong
#endif
#elif NPY_BITSOF_INT == 128
#ifndef NPY_INT128
#define NPY_INT128 NPY_INT
#define NPY_UINT128 NPY_UINT
        typedef int npy_int128;
        typedef unsigned int npy_uint128;
#    define PyInt128ScalarObject PyIntScalarObject
#    define PyInt128ArrType_Type PyIntArrType_Type
#    define PyUInt128ScalarObject PyUIntScalarObject
#    define PyUInt128ArrType_Type PyUIntArrType_Type
#define NPY_INT128_FMT NPY_INT_FMT
#define NPY_UINT128_FMT NPY_UINT_FMT
#endif
#endif

#if NPY_BITSOF_SHORT == 8
#ifndef NPY_INT8
#define NPY_INT8 NPY_SHORT
#define NPY_UINT8 NPY_USHORT
        typedef short npy_int8;
        typedef unsigned short npy_uint8;
#    define PyInt8ScalarObject PyShortScalarObject
#    define PyInt8ArrType_Type PyShortArrType_Type
#    define PyUInt8ScalarObject PyUShortScalarObject
#    define PyUInt8ArrType_Type PyUShortArrType_Type
#define NPY_INT8_FMT NPY_SHORT_FMT
#define NPY_UINT8_FMT NPY_USHORT_FMT
#endif
#elif NPY_BITSOF_SHORT == 16
#ifndef NPY_INT16
#define NPY_INT16 NPY_SHORT
#define NPY_UINT16 NPY_USHORT
        typedef short npy_int16;
        typedef unsigned short npy_uint16;
#    define PyInt16ScalarObject PyShortScalarObject
#    define PyInt16ArrType_Type PyShortArrType_Type
#    define PyUInt16ScalarObject PyUShortScalarObject
#    define PyUInt16ArrType_Type PyUShortArrType_Type
#define NPY_INT16_FMT NPY_SHORT_FMT
#define NPY_UINT16_FMT NPY_USHORT_FMT
#endif
#elif NPY_BITSOF_SHORT == 32
#ifndef NPY_INT32
#define NPY_INT32 NPY_SHORT
#define NPY_UINT32 NPY_USHORT
        typedef short npy_int32;
        typedef unsigned short npy_uint32;
        typedef unsigned short npy_ucs4;
#    define PyInt32ScalarObject PyShortScalarObject
#    define PyInt32ArrType_Type PyShortArrType_Type
#    define PyUInt32ScalarObject PyUShortScalarObject
#    define PyUInt32ArrType_Type PyUShortArrType_Type
#define NPY_INT32_FMT NPY_SHORT_FMT
#define NPY_UINT32_FMT NPY_USHORT_FMT
#endif
#elif NPY_BITSOF_SHORT == 64
#ifndef NPY_INT64
#define NPY_INT64 NPY_SHORT
#define NPY_UINT64 NPY_USHORT
        typedef short npy_int64;
        typedef unsigned short npy_uint64;
#    define PyInt64ScalarObject PyShortScalarObject
#    define PyInt64ArrType_Type PyShortArrType_Type
#    define PyUInt64ScalarObject PyUShortScalarObject
#    define PyUInt64ArrType_Type PyUShortArrType_Type
#define NPY_INT64_FMT NPY_SHORT_FMT
#define NPY_UINT64_FMT NPY_USHORT_FMT
#    define MyPyLong_FromInt64 PyLong_FromLong
#    define MyPyLong_AsInt64 PyLong_AsLong
#endif
#elif NPY_BITSOF_SHORT == 128
#ifndef NPY_INT128
#define NPY_INT128 NPY_SHORT
#define NPY_UINT128 NPY_USHORT
        typedef short npy_int128;
        typedef unsigned short npy_uint128;
#    define PyInt128ScalarObject PyShortScalarObject
#    define PyInt128ArrType_Type PyShortArrType_Type
#    define PyUInt128ScalarObject PyUShortScalarObject
#    define PyUInt128ArrType_Type PyUShortArrType_Type
#define NPY_INT128_FMT NPY_SHORT_FMT
#define NPY_UINT128_FMT NPY_USHORT_FMT
#endif
#endif


#if NPY_BITSOF_CHAR == 8
#ifndef NPY_INT8
#define NPY_INT8 NPY_BYTE
#define NPY_UINT8 NPY_UBYTE
        typedef signed char npy_int8;
        typedef unsigned char npy_uint8;
#    define PyInt8ScalarObject PyByteScalarObject
#    define PyInt8ArrType_Type PyByteArrType_Type
#    define PyUInt8ScalarObject PyUByteScalarObject
#    define PyUInt8ArrType_Type PyUByteArrType_Type
#define NPY_INT8_FMT NPY_BYTE_FMT
#define NPY_UINT8_FMT NPY_UBYTE_FMT
#endif
#elif NPY_BITSOF_CHAR == 16
#ifndef NPY_INT16
#define NPY_INT16 NPY_BYTE
#define NPY_UINT16 NPY_UBYTE
        typedef signed char npy_int16;
        typedef unsigned char npy_uint16;
#    define PyInt16ScalarObject PyByteScalarObject
#    define PyInt16ArrType_Type PyByteArrType_Type
#    define PyUInt16ScalarObject PyUByteScalarObject
#    define PyUInt16ArrType_Type PyUByteArrType_Type
#define NPY_INT16_FMT NPY_BYTE_FMT
#define NPY_UINT16_FMT NPY_UBYTE_FMT
#endif
#elif NPY_BITSOF_CHAR == 32
#ifndef NPY_INT32
#define NPY_INT32 NPY_BYTE
#define NPY_UINT32 NPY_UBYTE
        typedef signed char npy_int32;
        typedef unsigned char npy_uint32;
        typedef unsigned char npy_ucs4;
#    define PyInt32ScalarObject PyByteScalarObject
#    define PyInt32ArrType_Type PyByteArrType_Type
#    define PyUInt32ScalarObject PyUByteScalarObject
#    define PyUInt32ArrType_Type PyUByteArrType_Type
#define NPY_INT32_FMT NPY_BYTE_FMT
#define NPY_UINT32_FMT NPY_UBYTE_FMT
#endif
#elif NPY_BITSOF_CHAR == 64
#ifndef NPY_INT64
#define NPY_INT64 NPY_BYTE
#define NPY_UINT64 NPY_UBYTE
        typedef signed char npy_int64;
        typedef unsigned char npy_uint64;
#    define PyInt64ScalarObject PyByteScalarObject
#    define PyInt64ArrType_Type PyByteArrType_Type
#    define PyUInt64ScalarObject PyUByteScalarObject
#    define PyUInt64ArrType_Type PyUByteArrType_Type
#define NPY_INT64_FMT NPY_BYTE_FMT
#define NPY_UINT64_FMT NPY_UBYTE_FMT
#    define MyPyLong_FromInt64 PyLong_FromLong
#    define MyPyLong_AsInt64 PyLong_AsLong
#endif
#elif NPY_BITSOF_CHAR == 128
#ifndef NPY_INT128
#define NPY_INT128 NPY_BYTE
#define NPY_UINT128 NPY_UBYTE
        typedef signed char npy_int128;
        typedef unsigned char npy_uint128;
#    define PyInt128ScalarObject PyByteScalarObject
#    define PyInt128ArrType_Type PyByteArrType_Type
#    define PyUInt128ScalarObject PyUByteScalarObject
#    define PyUInt128ArrType_Type PyUByteArrType_Type
#define NPY_INT128_FMT NPY_BYTE_FMT
#define NPY_UINT128_FMT NPY_UBYTE_FMT
#endif
#endif


#if NPY_BITSOF_DOUBLE == 32
#ifndef NPY_FLOAT32
#define NPY_FLOAT32 NPY_DOUBLE
#define NPY_COMPLEX64 NPY_CDOUBLE
        typedef double npy_float32;
        typedef npy_cdouble npy_complex64;
#    define PyFloat32ScalarObject PyDoubleScalarObject
#    define PyComplex64ScalarObject PyCDoubleScalarObject
#    define PyFloat32ArrType_Type PyDoubleArrType_Type
#    define PyComplex64ArrType_Type PyCDoubleArrType_Type
#define NPY_FLOAT32_FMT NPY_DOUBLE_FMT
#define NPY_COMPLEX64_FMT NPY_CDOUBLE_FMT
#endif
#elif NPY_BITSOF_DOUBLE == 64
#ifndef NPY_FLOAT64
#define NPY_FLOAT64 NPY_DOUBLE
#define NPY_COMPLEX128 NPY_CDOUBLE
        typedef double npy_float64;
        typedef npy_cdouble npy_complex128;
#    define PyFloat64ScalarObject PyDoubleScalarObject
#    define PyComplex128ScalarObject PyCDoubleScalarObject
#    define PyFloat64ArrType_Type PyDoubleArrType_Type
#    define PyComplex128ArrType_Type PyCDoubleArrType_Type
#define NPY_FLOAT64_FMT NPY_DOUBLE_FMT
#define NPY_COMPLEX128_FMT NPY_CDOUBLE_FMT
#endif
#elif NPY_BITSOF_DOUBLE == 80
#ifndef NPY_FLOAT80
#define NPY_FLOAT80 NPY_DOUBLE
#define NPY_COMPLEX160 NPY_CDOUBLE
        typedef double npy_float80;
        typedef npy_cdouble npy_complex160;
#    define PyFloat80ScalarObject PyDoubleScalarObject
#    define PyComplex160ScalarObject PyCDoubleScalarObject
#    define PyFloat80ArrType_Type PyDoubleArrType_Type
#    define PyComplex160ArrType_Type PyCDoubleArrType_Type
#define NPY_FLOAT80_FMT NPY_DOUBLE_FMT
#define NPY_COMPLEX160_FMT NPY_CDOUBLE_FMT
#endif
#elif NPY_BITSOF_DOUBLE == 96
#ifndef NPY_FLOAT96
#define NPY_FLOAT96 NPY_DOUBLE
#define NPY_COMPLEX192 NPY_CDOUBLE
        typedef double npy_float96;
        typedef npy_cdouble npy_complex192;
#    define PyFloat96ScalarObject PyDoubleScalarObject
#    define PyComplex192ScalarObject PyCDoubleScalarObject
#    define PyFloat96ArrType_Type PyDoubleArrType_Type
#    define PyComplex192ArrType_Type PyCDoubleArrType_Type
#define NPY_FLOAT96_FMT NPY_DOUBLE_FMT
#define NPY_COMPLEX192_FMT NPY_CDOUBLE_FMT
#endif
#elif NPY_BITSOF_DOUBLE == 128
#ifndef NPY_FLOAT128
#define NPY_FLOAT128 NPY_DOUBLE
#define NPY_COMPLEX256 NPY_CDOUBLE
        typedef double npy_float128;
        typedef npy_cdouble npy_complex256;
#    define PyFloat128ScalarObject PyDoubleScalarObject
#    define PyComplex256ScalarObject PyCDoubleScalarObject
#    define PyFloat128ArrType_Type PyDoubleArrType_Type
#    define PyComplex256ArrType_Type PyCDoubleArrType_Type
#define NPY_FLOAT128_FMT NPY_DOUBLE_FMT
#define NPY_COMPLEX256_FMT NPY_CDOUBLE_FMT
#endif
#endif


#if NPY_BITSOF_FLOAT == 32
#ifndef NPY_FLOAT32
#define NPY_FLOAT32 NPY_FLOAT
#define NPY_COMPLEX64 NPY_CFLOAT
        typedef float npy_float32;
        typedef npy_cfloat npy_complex64;
#    define PyFloat32ScalarObject PyFloatScalarObject
#    define PyComplex64ScalarObject PyCFloatScalarObject
#    define PyFloat32ArrType_Type PyFloatArrType_Type
#    define PyComplex64ArrType_Type PyCFloatArrType_Type
#define NPY_FLOAT32_FMT NPY_FLOAT_FMT
#define NPY_COMPLEX64_FMT NPY_CFLOAT_FMT
#endif
#elif NPY_BITSOF_FLOAT == 64
#ifndef NPY_FLOAT64
#define NPY_FLOAT64 NPY_FLOAT
#define NPY_COMPLEX128 NPY_CFLOAT
        typedef float npy_float64;
        typedef npy_cfloat npy_complex128;
#    define PyFloat64ScalarObject PyFloatScalarObject
#    define PyComplex128ScalarObject PyCFloatScalarObject
#    define PyFloat64ArrType_Type PyFloatArrType_Type
#    define PyComplex128ArrType_Type PyCFloatArrType_Type
#define NPY_FLOAT64_FMT NPY_FLOAT_FMT
#define NPY_COMPLEX128_FMT NPY_CFLOAT_FMT
#endif
#elif NPY_BITSOF_FLOAT == 80
#ifndef NPY_FLOAT80
#define NPY_FLOAT80 NPY_FLOAT
#define NPY_COMPLEX160 NPY_CFLOAT
        typedef float npy_float80;
        typedef npy_cfloat npy_complex160;
#    define PyFloat80ScalarObject PyFloatScalarObject
#    define PyComplex160ScalarObject PyCFloatScalarObject
#    define PyFloat80ArrType_Type PyFloatArrType_Type
#    define PyComplex160ArrType_Type PyCFloatArrType_Type
#define NPY_FLOAT80_FMT NPY_FLOAT_FMT
#define NPY_COMPLEX160_FMT NPY_CFLOAT_FMT
#endif
#elif NPY_BITSOF_FLOAT == 96
#ifndef NPY_FLOAT96
#define NPY_FLOAT96 NPY_FLOAT
#define NPY_COMPLEX192 NPY_CFLOAT
        typedef float npy_float96;
        typedef npy_cfloat npy_complex192;
#    define PyFloat96ScalarObject PyFloatScalarObject
#    define PyComplex192ScalarObject PyCFloatScalarObject
#    define PyFloat96ArrType_Type PyFloatArrType_Type
#    define PyComplex192ArrType_Type PyCFloatArrType_Type
#define NPY_FLOAT96_FMT NPY_FLOAT_FMT
#define NPY_COMPLEX192_FMT NPY_CFLOAT_FMT
#endif
#elif NPY_BITSOF_FLOAT == 128
#ifndef NPY_FLOAT128
#define NPY_FLOAT128 NPY_FLOAT
#define NPY_COMPLEX256 NPY_CFLOAT
        typedef float npy_float128;
        typedef npy_cfloat npy_complex256;
#    define PyFloat128ScalarObject PyFloatScalarObject
#    define PyComplex256ScalarObject PyCFloatScalarObject
#    define PyFloat128ArrType_Type PyFloatArrType_Type
#    define PyComplex256ArrType_Type PyCFloatArrType_Type
#define NPY_FLOAT128_FMT NPY_FLOAT_FMT
#define NPY_COMPLEX256_FMT NPY_CFLOAT_FMT
#endif
#endif

/* half/float16 isn't a floating-point type in C */
#define NPY_FLOAT16 NPY_HALF
typedef npy_uint16 npy_half;
typedef npy_half npy_float16;

#if NPY_BITSOF_LONGDOUBLE == 32
#ifndef NPY_FLOAT32
#define NPY_FLOAT32 NPY_LONGDOUBLE
#define NPY_COMPLEX64 NPY_CLONGDOUBLE
        typedef npy_longdouble npy_float32;
        typedef npy_clongdouble npy_complex64;
#    define PyFloat32ScalarObject PyLongDoubleScalarObject
#    define PyComplex64ScalarObject PyCLongDoubleScalarObject
#    define PyFloat32ArrType_Type PyLongDoubleArrType_Type
#    define PyComplex64ArrType_Type PyCLongDoubleArrType_Type
#define NPY_FLOAT32_FMT NPY_LONGDOUBLE_FMT
#define NPY_COMPLEX64_FMT NPY_CLONGDOUBLE_FMT
#endif
#elif NPY_BITSOF_LONGDOUBLE == 64
#ifndef NPY_FLOAT64
#define NPY_FLOAT64 NPY_LONGDOUBLE
#define NPY_COMPLEX128 NPY_CLONGDOUBLE
        typedef npy_longdouble npy_float64;
        typedef npy_clongdouble npy_complex128;
#    define PyFloat64ScalarObject PyLongDoubleScalarObject
#    define PyComplex128ScalarObject PyCLongDoubleScalarObject
#    define PyFloat64ArrType_Type PyLongDoubleArrType_Type
#    define PyComplex128ArrType_Type PyCLongDoubleArrType_Type
#define NPY_FLOAT64_FMT NPY_LONGDOUBLE_FMT
#define NPY_COMPLEX128_FMT NPY_CLONGDOUBLE_FMT
#endif
#elif NPY_BITSOF_LONGDOUBLE == 80
#ifndef NPY_FLOAT80
#define NPY_FLOAT80 NPY_LONGDOUBLE
#define NPY_COMPLEX160 NPY_CLONGDOUBLE
        typedef npy_longdouble npy_float80;
        typedef npy_clongdouble npy_complex160;
#    define PyFloat80ScalarObject PyLongDoubleScalarObject
#    define PyComplex160ScalarObject PyCLongDoubleScalarObject
#    define PyFloat80ArrType_Type PyLongDoubleArrType_Type
#    define PyComplex160ArrType_Type PyCLongDoubleArrType_Type
#define NPY_FLOAT80_FMT NPY_LONGDOUBLE_FMT
#define NPY_COMPLEX160_FMT NPY_CLONGDOUBLE_FMT
#endif
#elif NPY_BITSOF_LONGDOUBLE == 96
#ifndef NPY_FLOAT96
#define NPY_FLOAT96 NPY_LONGDOUBLE
#define NPY_COMPLEX192 NPY_CLONGDOUBLE
        typedef npy_longdouble npy_float96;
        typedef npy_clongdouble npy_complex192;
#    define PyFloat96ScalarObject PyLongDoubleScalarObject
#    define PyComplex192ScalarObject PyCLongDoubleScalarObject
#    define PyFloat96ArrType_Type PyLongDoubleArrType_Type
#    define PyComplex192ArrType_Type PyCLongDoubleArrType_Type
#define NPY_FLOAT96_FMT NPY_LONGDOUBLE_FMT
#define NPY_COMPLEX192_FMT NPY_CLONGDOUBLE_FMT
#endif
#elif NPY_BITSOF_LONGDOUBLE == 128
#ifndef NPY_FLOAT128
#define NPY_FLOAT128 NPY_LONGDOUBLE
#define NPY_COMPLEX256 NPY_CLONGDOUBLE
        typedef npy_longdouble npy_float128;
        typedef npy_clongdouble npy_complex256;
#    define PyFloat128ScalarObject PyLongDoubleScalarObject
#    define PyComplex256ScalarObject PyCLongDoubleScalarObject
#    define PyFloat128ArrType_Type PyLongDoubleArrType_Type
#    define PyComplex256ArrType_Type PyCLongDoubleArrType_Type
#define NPY_FLOAT128_FMT NPY_LONGDOUBLE_FMT
#define NPY_COMPLEX256_FMT NPY_CLONGDOUBLE_FMT
#endif
#elif NPY_BITSOF_LONGDOUBLE == 256
#define NPY_FLOAT256 NPY_LONGDOUBLE
#define NPY_COMPLEX512 NPY_CLONGDOUBLE
        typedef npy_longdouble npy_float256;
        typedef npy_clongdouble npy_complex512;
#    define PyFloat256ScalarObject PyLongDoubleScalarObject
#    define PyComplex512ScalarObject PyCLongDoubleScalarObject
#    define PyFloat256ArrType_Type PyLongDoubleArrType_Type
#    define PyComplex512ArrType_Type PyCLongDoubleArrType_Type
#define NPY_FLOAT256_FMT NPY_LONGDOUBLE_FMT
#define NPY_COMPLEX512_FMT NPY_CLONGDOUBLE_FMT
#endif

/* datetime typedefs */
typedef npy_int64 npy_timedelta;
typedef npy_int64 npy_datetime;
#define NPY_DATETIME_FMT NPY_INT64_FMT
#define NPY_TIMEDELTA_FMT NPY_INT64_FMT

/* End of typedefs for numarray style bit-width names */

#endif  /* NUMPY_CORE_INCLUDE_NUMPY_NPY_COMMON_H_ */
```
