## Supplementary software v0.2.1 for "Virtual control arms for paediatric myopia trials: external validation of axial-elongation models": npy_cpu.h

```
/*
 * This set (target) cpu specific macros:
 *      - Possible values:
 *              NPY_CPU_X86
 *              NPY_CPU_AMD64
 *              NPY_CPU_PPC
 *              NPY_CPU_PPC64
 *              NPY_CPU_PPC64LE
 *              NPY_CPU_SPARC
 *              NPY_CPU_S390
 *              NPY_CPU_IA64
 *              NPY_CPU_HPPA
 *              NPY_CPU_ALPHA
 *              NPY_CPU_ARMEL
 *              NPY_CPU_ARMEB
 *              NPY_CPU_SH_LE
 *              NPY_CPU_SH_BE
 *              NPY_CPU_ARCEL
 *              NPY_CPU_ARCEB
 *              NPY_CPU_RISCV64
 *              NPY_CPU_RISCV32
 *              NPY_CPU_LOONGARCH
 *              NPY_CPU_WASM
 */
#ifndef NUMPY_CORE_INCLUDE_NUMPY_NPY_CPU_H_
#define NUMPY_CORE_INCLUDE_NUMPY_NPY_CPU_H_

#include "numpyconfig.h"

#if defined( __i386__ ) || defined(i386) || defined(_M_IX86)
    /*
     * __i386__ is defined by gcc and Intel compiler on Linux,
     * _M_IX86 by VS compiler,
     * i386 by Sun compilers on opensolaris at least
     */
    #define NPY_CPU_X86
#elif defined(__x86_64__) || defined(__amd64__) || defined(__x86_64) || defined(_M_AMD64)
    /*
     * both __x86_64__ and __amd64__ are defined by gcc
     * __x86_64 defined by sun compiler on opensolaris at least
     * _M_AMD64 defined by MS compiler
     */
    #define NPY_CPU_AMD64
#elif defined(__powerpc64__) && defined(__LITTLE_ENDIAN__)
    #define NPY_CPU_PPC64LE
#elif defined(__powerpc64__) && defined(__BIG_ENDIAN__)
    #define NPY_CPU_PPC64
#elif defined(__ppc__) || defined(__powerpc__) || defined(_ARCH_PPC)
    /*
     * __ppc__ is defined by gcc, I remember having seen __powerpc__ once,
     * but can't find it ATM
     * _ARCH_PPC is used by at least gcc on AIX
     * As __powerpc__ and _ARCH_PPC are also defined by PPC64 check
     * for those specifically first before defaulting to ppc
     */
    #define NPY_CPU_PPC
#elif defined(__sparc__) || defined(__sparc)
    /* __sparc__ is defined by gcc and Forte (e.g. Sun) compilers */
    #define NPY_CPU_SPARC
#elif defined(__s390__)
    #define NPY_CPU_S390
#elif defined(__ia64)
    #define NPY_CPU_IA64
#elif defined(__hppa)
    #define NPY_CPU_HPPA
#elif defined(__alpha__)
    #define NPY_CPU_ALPHA
#elif defined(__arm__) || defined(__aarch64__) || defined(_M_ARM64)
    /* _M_ARM64 is defined in MSVC for ARM64 compilation on Windows */
    #if defined(__ARMEB__) || defined(__AARCH64EB__)
        #if defined(__ARM_32BIT_STATE)
            #define NPY_CPU_ARMEB_AARCH32
        #elif defined(__ARM_64BIT_STATE)
            #define NPY_CPU_ARMEB_AARCH64
        #else
            #define NPY_CPU_ARMEB
        #endif
    #elif defined(__ARMEL__) || defined(__AARCH64EL__) || defined(_M_ARM64)
        #if defined(__ARM_32BIT_STATE)
            #define NPY_CPU_ARMEL_AARCH32
        #elif defined(__ARM_64BIT_STATE) || defined(_M_ARM64) || defined(__AARCH64EL__)
            #define NPY_CPU_ARMEL_AARCH64
        #else
            #define NPY_CPU_ARMEL
        #endif
    #else
        # error Unknown ARM CPU, please report this to numpy maintainers with \
	information about your platform (OS, CPU and compiler)
    #endif
#elif defined(__sh__) && defined(__LITTLE_ENDIAN__)
    #define NPY_CPU_SH_LE
#elif defined(__sh__) && defined(__BIG_ENDIAN__)
    #define NPY_CPU_SH_BE
#elif defined(__MIPSEL__)
    #define NPY_CPU_MIPSEL
#elif defined(__MIPSEB__)
    #define NPY_CPU_MIPSEB
#elif defined(__or1k__)
    #define NPY_CPU_OR1K
#elif defined(__mc68000__)
    #define NPY_CPU_M68K
#elif defined(__arc__) && defined(__LITTLE_ENDIAN__)
    #define NPY_CPU_ARCEL
#elif defined(__arc__) && defined(__BIG_ENDIAN__)
    #define NPY_CPU_ARCEB
#elif defined(__riscv)
    #if __riscv_xlen == 64
	#define NPY_CPU_RISCV64
    #elif __riscv_xlen == 32
	#define NPY_CPU_RISCV32
    #endif
#elif defined(__loongarch__)
    #define NPY_CPU_LOONGARCH
#elif defined(__EMSCRIPTEN__)
    /* __EMSCRIPTEN__ is defined by emscripten: an LLVM-to-Web compiler */
    #define NPY_CPU_WASM
#else
    #error Unknown CPU, please report this to numpy maintainers with \
    information about your platform (OS, CPU and compiler)
#endif

/*
 * Except for the following architectures, memory access is limited to the natural
 * alignment of data types otherwise it may lead to bus error or performance regression.
 * For more details about unaligned access, see https://www.kernel.org/doc/Documentation/unaligned-memory-access.txt.
*/
#if defined(NPY_CPU_X86) || defined(NPY_CPU_AMD64) || defined(__aarch64__) || defined(__powerpc64__)
    #define NPY_ALIGNMENT_REQUIRED 0
#endif
#ifndef NPY_ALIGNMENT_REQUIRED
    #define NPY_ALIGNMENT_REQUIRED 1
#endif

#endif  /* NUMPY_CORE_INCLUDE_NUMPY_NPY_CPU_H_ */
```
