## Supplementary software v0.2.1 for "Virtual control arms for paediatric myopia trials: external validation of axial-elongation models": npy_endian.h

```
#ifndef NUMPY_CORE_INCLUDE_NUMPY_NPY_ENDIAN_H_
#define NUMPY_CORE_INCLUDE_NUMPY_NPY_ENDIAN_H_

/*
 * NPY_BYTE_ORDER is set to the same value as BYTE_ORDER set by glibc in
 * endian.h
 */

#if defined(NPY_HAVE_ENDIAN_H) || defined(NPY_HAVE_SYS_ENDIAN_H)
    /* Use endian.h if available */

    #if defined(NPY_HAVE_ENDIAN_H)
    #include <endian.h>
    #elif defined(NPY_HAVE_SYS_ENDIAN_H)
    #include <sys/endian.h>
    #endif

    #if defined(BYTE_ORDER) && defined(BIG_ENDIAN) && defined(LITTLE_ENDIAN)
        #define NPY_BYTE_ORDER    BYTE_ORDER
        #define NPY_LITTLE_ENDIAN LITTLE_ENDIAN
        #define NPY_BIG_ENDIAN    BIG_ENDIAN
    #elif defined(_BYTE_ORDER) && defined(_BIG_ENDIAN) && defined(_LITTLE_ENDIAN)
        #define NPY_BYTE_ORDER    _BYTE_ORDER
        #define NPY_LITTLE_ENDIAN _LITTLE_ENDIAN
        #define NPY_BIG_ENDIAN    _BIG_ENDIAN
    #elif defined(__BYTE_ORDER) && defined(__BIG_ENDIAN) && defined(__LITTLE_ENDIAN)
        #define NPY_BYTE_ORDER    __BYTE_ORDER
        #define NPY_LITTLE_ENDIAN __LITTLE_ENDIAN
        #define NPY_BIG_ENDIAN    __BIG_ENDIAN
    #endif
#endif

#ifndef NPY_BYTE_ORDER
    /* Set endianness info using target CPU */
    #include "npy_cpu.h"

    #define NPY_LITTLE_ENDIAN 1234
    #define NPY_BIG_ENDIAN 4321

    #if defined(NPY_CPU_X86)                  \
            || defined(NPY_CPU_AMD64)         \
            || defined(NPY_CPU_IA64)          \
            || defined(NPY_CPU_ALPHA)         \
            || defined(NPY_CPU_ARMEL)         \
            || defined(NPY_CPU_ARMEL_AARCH32) \
            || defined(NPY_CPU_ARMEL_AARCH64) \
            || defined(NPY_CPU_SH_LE)         \
            || defined(NPY_CPU_MIPSEL)        \
            || defined(NPY_CPU_PPC64LE)       \
            || defined(NPY_CPU_ARCEL)         \
            || defined(NPY_CPU_RISCV64)       \
            || defined(NPY_CPU_RISCV32)       \
            || defined(NPY_CPU_LOONGARCH)     \
            || defined(NPY_CPU_WASM)
        #define NPY_BYTE_ORDER NPY_LITTLE_ENDIAN

    #elif defined(NPY_CPU_PPC)                \
            || defined(NPY_CPU_SPARC)         \
            || defined(NPY_CPU_S390)          \
            || defined(NPY_CPU_HPPA)          \
            || defined(NPY_CPU_PPC64)         \
            || defined(NPY_CPU_ARMEB)         \
            || defined(NPY_CPU_ARMEB_AARCH32) \
            || defined(NPY_CPU_ARMEB_AARCH64) \
            || defined(NPY_CPU_SH_BE)         \
            || defined(NPY_CPU_MIPSEB)        \
            || defined(NPY_CPU_OR1K)          \
            || defined(NPY_CPU_M68K)          \
            || defined(NPY_CPU_ARCEB)
        #define NPY_BYTE_ORDER NPY_BIG_ENDIAN

    #else
        #error Unknown CPU: can not set endianness
    #endif

#endif

#endif  /* NUMPY_CORE_INCLUDE_NUMPY_NPY_ENDIAN_H_ */
```
