## Supplementary software v0.2.1 for "Virtual control arms for paediatric myopia trials: external validation of axial-elongation models": npy_math.h

```
#ifndef NUMPY_CORE_INCLUDE_NUMPY_NPY_MATH_H_
#define NUMPY_CORE_INCLUDE_NUMPY_NPY_MATH_H_

#include <numpy/npy_common.h>

#include <math.h>

/* By adding static inline specifiers to npy_math function definitions when
   appropriate, compiler is given the opportunity to optimize */
#if NPY_INLINE_MATH
#define NPY_INPLACE static inline
#else
#define NPY_INPLACE
#endif


#ifdef __cplusplus
extern "C" {
#endif

#define PyArray_MAX(a,b) (((a)>(b))?(a):(b))
#define PyArray_MIN(a,b) (((a)<(b))?(a):(b))

/*
 * NAN and INFINITY like macros (same behavior as glibc for NAN, same as C99
 * for INFINITY)
 *
 * XXX: I should test whether INFINITY and NAN are available on the platform
 */
static inline float __npy_inff(void)
{
    const union { npy_uint32 __i; float __f;} __bint = {0x7f800000UL};
    return __bint.__f;
}

static inline float __npy_nanf(void)
{
    const union { npy_uint32 __i; float __f;} __bint = {0x7fc00000UL};
    return __bint.__f;
}

static inline float __npy_pzerof(void)
{
    const union { npy_uint32 __i; float __f;} __bint = {0x00000000UL};
    return __bint.__f;
}

static inline float __npy_nzerof(void)
{
    const union { npy_uint32 __i; float __f;} __bint = {0x80000000UL};
    return __bint.__f;
}

#define NPY_INFINITYF __npy_inff()
#define NPY_NANF __npy_nanf()
#define NPY_PZEROF __npy_pzerof()
#define NPY_NZEROF __npy_nzerof()

#define NPY_INFINITY ((npy_double)NPY_INFINITYF)
#define NPY_NAN ((npy_double)NPY_NANF)
#define NPY_PZERO ((npy_double)NPY_PZEROF)
#define NPY_NZERO ((npy_double)NPY_NZEROF)

#define NPY_INFINITYL ((npy_longdouble)NPY_INFINITYF)
#define NPY_NANL ((npy_longdouble)NPY_NANF)
#define NPY_PZEROL ((npy_longdouble)NPY_PZEROF)
#define NPY_NZEROL ((npy_longdouble)NPY_NZEROF)

/*
 * Useful constants
 */
#define NPY_E         2.718281828459045235360287471352662498  /* e */
#define NPY_LOG2E     1.442695040888963407359924681001892137  /* log_2 e */
#define NPY_LOG10E    0.434294481903251827651128918916605082  /* log_10 e */
#define NPY_LOGE2     0.693147180559945309417232121458176568  /* log_e 2 */
#define NPY_LOGE10    2.302585092994045684017991454684364208  /* log_e 10 */
#define NPY_PI        3.141592653589793238462643383279502884  /* pi */
#define NPY_PI_2      1.570796326794896619231321691639751442  /* pi/2 */
#define NPY_PI_4      0.785398163397448309615660845819875721  /* pi/4 */
#define NPY_1_PI      0.318309886183790671537767526745028724  /* 1/pi */
#define NPY_2_PI      0.636619772367581343075535053490057448  /* 2/pi */
#define NPY_EULER     0.577215664901532860606512090082402431  /* Euler constant */
#define NPY_SQRT2     1.414213562373095048801688724209698079  /* sqrt(2) */
#define NPY_SQRT1_2   0.707106781186547524400844362104849039  /* 1/sqrt(2) */

#define NPY_Ef        2.718281828459045235360287471352662498F /* e */
#define NPY_LOG2Ef    1.442695040888963407359924681001892137F /* log_2 e */
#define NPY_LOG10Ef   0.434294481903251827651128918916605082F /* log_10 e */
#define NPY_LOGE2f    0.693147180559945309417232121458176568F /* log_e 2 */
#define NPY_LOGE10f   2.302585092994045684017991454684364208F /* log_e 10 */
#define NPY_PIf       3.141592653589793238462643383279502884F /* pi */
#define NPY_PI_2f     1.570796326794896619231321691639751442F /* pi/2 */
#define NPY_PI_4f     0.785398163397448309615660845819875721F /* pi/4 */
#define NPY_1_PIf     0.318309886183790671537767526745028724F /* 1/pi */
#define NPY_2_PIf     0.636619772367581343075535053490057448F /* 2/pi */
#define NPY_EULERf    0.577215664901532860606512090082402431F /* Euler constant */
#define NPY_SQRT2f    1.414213562373095048801688724209698079F /* sqrt(2) */
#define NPY_SQRT1_2f  0.707106781186547524400844362104849039F /* 1/sqrt(2) */

#define NPY_El        2.718281828459045235360287471352662498L /* e */
#define NPY_LOG2El    1.442695040888963407359924681001892137L /* log_2 e */
#define NPY_LOG10El   0.434294481903251827651128918916605082L /* log_10 e */
#define NPY_LOGE2l    0.693147180559945309417232121458176568L /* log_e 2 */
#define NPY_LOGE10l   2.302585092994045684017991454684364208L /* log_e 10 */
#define NPY_PIl       3.141592653589793238462643383279502884L /* pi */
#define NPY_PI_2l     1.570796326794896619231321691639751442L /* pi/2 */
#define NPY_PI_4l     0.785398163397448309615660845819875721L /* pi/4 */
#define NPY_1_PIl     0.318309886183790671537767526745028724L /* 1/pi */
#define NPY_2_PIl     0.636619772367581343075535053490057448L /* 2/pi */
#define NPY_EULERl    0.577215664901532860606512090082402431L /* Euler constant */
#define NPY_SQRT2l    1.414213562373095048801688724209698079L /* sqrt(2) */
#define NPY_SQRT1_2l  0.707106781186547524400844362104849039L /* 1/sqrt(2) */

/*
 * Integer functions.
 */
NPY_INPLACE npy_uint npy_gcdu(npy_uint a, npy_uint b);
NPY_INPLACE npy_uint npy_lcmu(npy_uint a, npy_uint b);
NPY_INPLACE npy_ulong npy_gcdul(npy_ulong a, npy_ulong b);
NPY_INPLACE npy_ulong npy_lcmul(npy_ulong a, npy_ulong b);
NPY_INPLACE npy_ulonglong npy_gcdull(npy_ulonglong a, npy_ulonglong b);
NPY_INPLACE npy_ulonglong npy_lcmull(npy_ulonglong a, npy_ulonglong b);

NPY_INPLACE npy_int npy_gcd(npy_int a, npy_int b);
NPY_INPLACE npy_int npy_lcm(npy_int a, npy_int b);
NPY_INPLACE npy_long npy_gcdl(npy_long a, npy_long b);
NPY_INPLACE npy_long npy_lcml(npy_long a, npy_long b);
NPY_INPLACE npy_longlong npy_gcdll(npy_longlong a, npy_longlong b);
NPY_INPLACE npy_longlong npy_lcmll(npy_longlong a, npy_longlong b);

NPY_INPLACE npy_ubyte npy_rshiftuhh(npy_ubyte a, npy_ubyte b);
NPY_INPLACE npy_ubyte npy_lshiftuhh(npy_ubyte a, npy_ubyte b);
NPY_INPLACE npy_ushort npy_rshiftuh(npy_ushort a, npy_ushort b);
NPY_INPLACE npy_ushort npy_lshiftuh(npy_ushort a, npy_ushort b);
NPY_INPLACE npy_uint npy_rshiftu(npy_uint a, npy_uint b);
NPY_INPLACE npy_uint npy_lshiftu(npy_uint a, npy_uint b);
NPY_INPLACE npy_ulong npy_rshiftul(npy_ulong a, npy_ulong b);
NPY_INPLACE npy_ulong npy_lshiftul(npy_ulong a, npy_ulong b);
NPY_INPLACE npy_ulonglong npy_rshiftull(npy_ulonglong a, npy_ulonglong b);
NPY_INPLACE npy_ulonglong npy_lshiftull(npy_ulonglong a, npy_ulonglong b);

NPY_INPLACE npy_byte npy_rshifthh(npy_byte a, npy_byte b);
NPY_INPLACE npy_byte npy_lshifthh(npy_byte a, npy_byte b);
NPY_INPLACE npy_short npy_rshifth(npy_short a, npy_short b);
NPY_INPLACE npy_short npy_lshifth(npy_short a, npy_short b);
NPY_INPLACE npy_int npy_rshift(npy_int a, npy_int b);
NPY_INPLACE npy_int npy_lshift(npy_int a, npy_int b);
NPY_INPLACE npy_long npy_rshiftl(npy_long a, npy_long b);
NPY_INPLACE npy_long npy_lshiftl(npy_long a, npy_long b);
NPY_INPLACE npy_longlong npy_rshiftll(npy_longlong a, npy_longlong b);
NPY_INPLACE npy_longlong npy_lshiftll(npy_longlong a, npy_longlong b);

NPY_INPLACE uint8_t npy_popcountuhh(npy_ubyte a);
NPY_INPLACE uint8_t npy_popcountuh(npy_ushort a);
NPY_INPLACE uint8_t npy_popcountu(npy_uint a);
NPY_INPLACE uint8_t npy_popcountul(npy_ulong a);
NPY_INPLACE uint8_t npy_popcountull(npy_ulonglong a);
NPY_INPLACE uint8_t npy_popcounthh(npy_byte a);
NPY_INPLACE uint8_t npy_popcounth(npy_short a);
NPY_INPLACE uint8_t npy_popcount(npy_int a);
NPY_INPLACE uint8_t npy_popcountl(npy_long a);
NPY_INPLACE uint8_t npy_popcountll(npy_longlong a);

/*
 * C99 double math funcs that need fixups or are blocklist-able
 */
NPY_INPLACE double npy_sin(double x);
NPY_INPLACE double npy_cos(double x);
NPY_INPLACE double npy_tan(double x);
NPY_INPLACE double npy_hypot(double x, double y);
NPY_INPLACE double npy_log2(double x);
NPY_INPLACE double npy_atan2(double x, double y);

/* Mandatory C99 double math funcs, no blocklisting or fixups */
/* defined for legacy reasons, should be deprecated at some point */
#define npy_sinh sinh
#define npy_cosh cosh
#define npy_tanh tanh
#define npy_asin asin
#define npy_acos acos
#define npy_atan atan
#define npy_log log
#define npy_log10 log10
#define npy_cbrt cbrt
#define npy_fabs fabs
#define npy_ceil ceil
#define npy_fmod fmod
#define npy_floor floor
#define npy_expm1 expm1
#define npy_log1p log1p
#define npy_acosh acosh
#define npy_asinh asinh
#define npy_atanh atanh
#define npy_rint rint
#define npy_trunc trunc
#define npy_exp2 exp2
#define npy_frexp frexp
#define npy_ldexp ldexp
#define npy_copysign copysign
#define npy_exp exp
#define npy_sqrt sqrt
#define npy_pow pow
#define npy_modf modf
#define npy_nextafter nextafter

double npy_spacing(double x);

/*
 * IEEE 754 fpu handling
 */

/* use builtins to avoid function calls in tight loops
 * only available if npy_config.h is available (= numpys own build) */
#ifdef HAVE___BUILTIN_ISNAN
    #define npy_isnan(x) __builtin_isnan(x)
#else
    #define npy_isnan(x) isnan(x)
#endif


/* only available if npy_config.h is available (= numpys own build) */
#ifdef HAVE___BUILTIN_ISFINITE
    #define npy_isfinite(x) __builtin_isfinite(x)
#else
    #define npy_isfinite(x) isfinite((x))
#endif

/* only available if npy_config.h is available (= numpys own build) */
#ifdef HAVE___BUILTIN_ISINF
    #define npy_isinf(x) __builtin_isinf(x)
#else
    #define npy_isinf(x) isinf((x))
#endif

#define npy_signbit(x) signbit((x))

/*
 * float C99 math funcs that need fixups or are blocklist-able
 */
NPY_INPLACE float npy_sinf(float x);
NPY_INPLACE float npy_cosf(float x);
NPY_INPLACE float npy_tanf(float x);
NPY_INPLACE float npy_expf(float x);
NPY_INPLACE float npy_sqrtf(float x);
NPY_INPLACE float npy_hypotf(float x, float y);
NPY_INPLACE float npy_log2f(float x);
NPY_INPLACE float npy_atan2f(float x, float y);
NPY_INPLACE float npy_powf(float x, float y);
NPY_INPLACE float npy_modff(float x, float* y);

/* Mandatory C99 float math funcs, no blocklisting or fixups */
/* defined for legacy reasons, should be deprecated at some point */

#define npy_sinhf sinhf
#define npy_coshf coshf
#define npy_tanhf tanhf
#define npy_asinf asinf
#define npy_acosf acosf
#define npy_atanf atanf
#define npy_logf logf
#define npy_log10f log10f
#define npy_cbrtf cbrtf
#define npy_fabsf fabsf
#define npy_ceilf ceilf
#define npy_fmodf fmodf
#define npy_floorf floorf
#define npy_expm1f expm1f
#define npy_log1pf log1pf
#define npy_asinhf asinhf
#define npy_acoshf acoshf
#define npy_atanhf atanhf
#define npy_rintf rintf
#define npy_truncf truncf
#define npy_exp2f exp2f
#define npy_frexpf frexpf
#define npy_ldexpf ldexpf
#define npy_copysignf copysignf
#define npy_nextafterf nextafterf

float npy_spacingf(float x);

/*
 * long double C99 double math funcs that need fixups or are blocklist-able
 */
NPY_INPLACE npy_longdouble npy_sinl(npy_longdouble x);
NPY_INPLACE npy_longdouble npy_cosl(npy_longdouble x);
NPY_INPLACE npy_longdouble npy_tanl(npy_longdouble x);
NPY_INPLACE npy_longdouble npy_expl(npy_longdouble x);
NPY_INPLACE npy_longdouble npy_sqrtl(npy_longdouble x);
NPY_INPLACE npy_longdouble npy_hypotl(npy_longdouble x, npy_longdouble y);
NPY_INPLACE npy_longdouble npy_log2l(npy_longdouble x);
NPY_INPLACE npy_longdouble npy_atan2l(npy_longdouble x, npy_longdouble y);
NPY_INPLACE npy_longdouble npy_powl(npy_longdouble x, npy_longdouble y);
NPY_INPLACE npy_longdouble npy_modfl(npy_longdouble x, npy_longdouble* y);

/* Mandatory C99 double math funcs, no blocklisting or fixups */
/* defined for legacy reasons, should be deprecated at some point */
#define npy_sinhl sinhl
#define npy_coshl coshl
#define npy_tanhl tanhl
#define npy_fabsl fabsl
#define npy_floorl floorl
#define npy_ceill ceill
#define npy_rintl rintl
#define npy_truncl truncl
#define npy_cbrtl cbrtl
#define npy_log10l log10l
#define npy_logl logl
#define npy_expm1l expm1l
#define npy_asinl asinl
#define npy_acosl acosl
#define npy_atanl atanl
#define npy_asinhl asinhl
#define npy_acoshl acoshl
#define npy_atanhl atanhl
#define npy_log1pl log1pl
#define npy_exp2l exp2l
#define npy_fmodl fmodl
#define npy_frexpl frexpl
#define npy_ldexpl ldexpl
#define npy_copysignl copysignl
#define npy_nextafterl nextafterl

npy_longdouble npy_spacingl(npy_longdouble x);

/*
 * Non standard functions
 */
NPY_INPLACE double npy_deg2rad(double x);
NPY_INPLACE double npy_rad2deg(double x);
NPY_INPLACE double npy_logaddexp(double x, double y);
NPY_INPLACE double npy_logaddexp2(double x, double y);
NPY_INPLACE double npy_divmod(double x, double y, double *modulus);
NPY_INPLACE double npy_heaviside(double x, double h0);

NPY_INPLACE float npy_deg2radf(float x);
NPY_INPLACE float npy_rad2degf(float x);
NPY_INPLACE float npy_logaddexpf(float x, float y);
NPY_INPLACE float npy_logaddexp2f(float x, float y);
NPY_INPLACE float npy_divmodf(float x, float y, float *modulus);
NPY_INPLACE float npy_heavisidef(float x, float h0);

NPY_INPLACE npy_longdouble npy_deg2radl(npy_longdouble x);
NPY_INPLACE npy_longdouble npy_rad2degl(npy_longdouble x);
NPY_INPLACE npy_longdouble npy_logaddexpl(npy_longdouble x, npy_longdouble y);
NPY_INPLACE npy_longdouble npy_logaddexp2l(npy_longdouble x, npy_longdouble y);
NPY_INPLACE npy_longdouble npy_divmodl(npy_longdouble x, npy_longdouble y,
                           npy_longdouble *modulus);
NPY_INPLACE npy_longdouble npy_heavisidel(npy_longdouble x, npy_longdouble h0);

#define npy_degrees npy_rad2deg
#define npy_degreesf npy_rad2degf
#define npy_degreesl npy_rad2degl

#define npy_radians npy_deg2rad
#define npy_radiansf npy_deg2radf
#define npy_radiansl npy_deg2radl

/*
 * Complex declarations
 */

static inline double npy_creal(const npy_cdouble z)
{
#if defined(__cplusplus)
    return ((double *) &z)[0];
#else
    return creal(z);
#endif
}

static inline void npy_csetreal(npy_cdouble *z, const double r)
{
    ((double *) z)[0] = r;
}

static inline double npy_cimag(const npy_cdouble z)
{
#if defined(__cplusplus)
    return ((double *) &z)[1];
#else
    return cimag(z);
#endif
}

static inline void npy_csetimag(npy_cdouble *z, const double i)
{
    ((double *) z)[1] = i;
}

static inline float npy_crealf(const npy_cfloat z)
{
#if defined(__cplusplus)
    return ((float *) &z)[0];
#else
    return crealf(z);
#endif
}

static inline void npy_csetrealf(npy_cfloat *z, const float r)
{
    ((float *) z)[0] = r;
}

static inline float npy_cimagf(const npy_cfloat z)
{
#if defined(__cplusplus)
    return ((float *) &z)[1];
#else
    return cimagf(z);
#endif
}

static inline void npy_csetimagf(npy_cfloat *z, const float i)
{
    ((float *) z)[1] = i;
}

static inline npy_longdouble npy_creall(const npy_clongdouble z)
{
#if defined(__cplusplus)
    return ((longdouble_t *) &z)[0];
#else
    return creall(z);
#endif
}

static inline void npy_csetreall(npy_clongdouble *z, const longdouble_t r)
{
    ((longdouble_t *) z)[0] = r;
}

static inline npy_longdouble npy_cimagl(const npy_clongdouble z)
{
#if defined(__cplusplus)
    return ((longdouble_t *) &z)[1];
#else
    return cimagl(z);
#endif
}

static inline void npy_csetimagl(npy_clongdouble *z, const longdouble_t i)
{
    ((longdouble_t *) z)[1] = i;
}

#define NPY_CSETREAL(z, r) npy_csetreal(z, r)
#define NPY_CSETIMAG(z, i) npy_csetimag(z, i)
#define NPY_CSETREALF(z, r) npy_csetrealf(z, r)
#define NPY_CSETIMAGF(z, i) npy_csetimagf(z, i)
#define NPY_CSETREALL(z, r) npy_csetreall(z, r)
#define NPY_CSETIMAGL(z, i) npy_csetimagl(z, i)

static inline npy_cdouble npy_cpack(double x, double y)
{
    npy_cdouble z;
    npy_csetreal(&z, x);
    npy_csetimag(&z, y);
    return z;
}

static inline npy_cfloat npy_cpackf(float x, float y)
{
    npy_cfloat z;
    npy_csetrealf(&z, x);
    npy_csetimagf(&z, y);
    return z;
}

static inline npy_clongdouble npy_cpackl(npy_longdouble x, npy_longdouble y)
{
    npy_clongdouble z;
    npy_csetreall(&z, x);
    npy_csetimagl(&z, y);
    return z;
}

/*
 * Double precision complex functions
 */
double npy_cabs(npy_cdouble z);
double npy_carg(npy_cdouble z);

npy_cdouble npy_cexp(npy_cdouble z);
npy_cdouble npy_clog(npy_cdouble z);
npy_cdouble npy_cpow(npy_cdouble x, npy_cdouble y);

npy_cdouble npy_csqrt(npy_cdouble z);

npy_cdouble npy_ccos(npy_cdouble z);
npy_cdouble npy_csin(npy_cdouble z);
npy_cdouble npy_ctan(npy_cdouble z);

npy_cdouble npy_ccosh(npy_cdouble z);
npy_cdouble npy_csinh(npy_cdouble z);
npy_cdouble npy_ctanh(npy_cdouble z);

npy_cdouble npy_cacos(npy_cdouble z);
npy_cdouble npy_casin(npy_cdouble z);
npy_cdouble npy_catan(npy_cdouble z);

npy_cdouble npy_cacosh(npy_cdouble z);
npy_cdouble npy_casinh(npy_cdouble z);
npy_cdouble npy_catanh(npy_cdouble z);

/*
 * Single precision complex functions
 */
float npy_cabsf(npy_cfloat z);
float npy_cargf(npy_cfloat z);

npy_cfloat npy_cexpf(npy_cfloat z);
npy_cfloat npy_clogf(npy_cfloat z);
npy_cfloat npy_cpowf(npy_cfloat x, npy_cfloat y);

npy_cfloat npy_csqrtf(npy_cfloat z);

npy_cfloat npy_ccosf(npy_cfloat z);
npy_cfloat npy_csinf(npy_cfloat z);
npy_cfloat npy_ctanf(npy_cfloat z);

npy_cfloat npy_ccoshf(npy_cfloat z);
npy_cfloat npy_csinhf(npy_cfloat z);
npy_cfloat npy_ctanhf(npy_cfloat z);

npy_cfloat npy_cacosf(npy_cfloat z);
npy_cfloat npy_casinf(npy_cfloat z);
npy_cfloat npy_catanf(npy_cfloat z);

npy_cfloat npy_cacoshf(npy_cfloat z);
npy_cfloat npy_casinhf(npy_cfloat z);
npy_cfloat npy_catanhf(npy_cfloat z);


/*
 * Extended precision complex functions
 */
npy_longdouble npy_cabsl(npy_clongdouble z);
npy_longdouble npy_cargl(npy_clongdouble z);

npy_clongdouble npy_cexpl(npy_clongdouble z);
npy_clongdouble npy_clogl(npy_clongdouble z);
npy_clongdouble npy_cpowl(npy_clongdouble x, npy_clongdouble y);

npy_clongdouble npy_csqrtl(npy_clongdouble z);

npy_clongdouble npy_ccosl(npy_clongdouble z);
npy_clongdouble npy_csinl(npy_clongdouble z);
npy_clongdouble npy_ctanl(npy_clongdouble z);

npy_clongdouble npy_ccoshl(npy_clongdouble z);
npy_clongdouble npy_csinhl(npy_clongdouble z);
npy_clongdouble npy_ctanhl(npy_clongdouble z);

npy_clongdouble npy_cacosl(npy_clongdouble z);
npy_clongdouble npy_casinl(npy_clongdouble z);
npy_clongdouble npy_catanl(npy_clongdouble z);

npy_clongdouble npy_cacoshl(npy_clongdouble z);
npy_clongdouble npy_casinhl(npy_clongdouble z);
npy_clongdouble npy_catanhl(npy_clongdouble z);


/*
 * Functions that set the floating point error
 * status word.
 */

/*
 * platform-dependent code translates floating point
 * status to an integer sum of these values
 */
#define NPY_FPE_DIVIDEBYZERO  1
#define NPY_FPE_OVERFLOW      2
#define NPY_FPE_UNDERFLOW     4
#define NPY_FPE_INVALID       8

int npy_clear_floatstatus_barrier(char*);
int npy_get_floatstatus_barrier(char*);
/*
 * use caution with these - clang and gcc8.1 are known to reorder calls
 * to this form of the function which can defeat the check. The _barrier
 * form of the call is preferable, where the argument is
 * (char*)&local_variable
 */
int npy_clear_floatstatus(void);
int npy_get_floatstatus(void);

void npy_set_floatstatus_divbyzero(void);
void npy_set_floatstatus_overflow(void);
void npy_set_floatstatus_underflow(void);
void npy_set_floatstatus_invalid(void);

#ifdef __cplusplus
}
#endif

#if NPY_INLINE_MATH
#include "npy_math_internal.h"
#endif

#endif  /* NUMPY_CORE_INCLUDE_NUMPY_NPY_MATH_H_ */
```
