## Supplementary software v0.2.1 for "Virtual control arms for paediatric myopia trials: external validation of axial-elongation models": npy_no_deprecated_api.h

```
/*
 * This include file is provided for inclusion in Cython *.pyd files where
 * one would like to define the NPY_NO_DEPRECATED_API macro. It can be
 * included by
 *
 * cdef extern from "npy_no_deprecated_api.h": pass
 *
 */
#ifndef NPY_NO_DEPRECATED_API

/* put this check here since there may be multiple includes in C extensions. */
#if defined(NUMPY_CORE_INCLUDE_NUMPY_NDARRAYTYPES_H_) || \
    defined(NUMPY_CORE_INCLUDE_NUMPY_NPY_DEPRECATED_API_H) || \
    defined(NUMPY_CORE_INCLUDE_NUMPY_OLD_DEFINES_H_)
#error "npy_no_deprecated_api.h" must be first among numpy includes.
#else
#define NPY_NO_DEPRECATED_API NPY_API_VERSION
#endif

#endif  /* NPY_NO_DEPRECATED_API */
```
