## Supplementary software v0.2.1 for "Virtual control arms for paediatric myopia trials: external validation of axial-elongation models": npy_os.h

```
#ifndef NUMPY_CORE_INCLUDE_NUMPY_NPY_OS_H_
#define NUMPY_CORE_INCLUDE_NUMPY_NPY_OS_H_

#if defined(linux) || defined(__linux) || defined(__linux__)
    #define NPY_OS_LINUX
#elif defined(__FreeBSD__) || defined(__NetBSD__) || \
            defined(__OpenBSD__) || defined(__DragonFly__)
    #define NPY_OS_BSD
    #ifdef __FreeBSD__
        #define NPY_OS_FREEBSD
    #elif defined(__NetBSD__)
        #define NPY_OS_NETBSD
    #elif defined(__OpenBSD__)
        #define NPY_OS_OPENBSD
    #elif defined(__DragonFly__)
        #define NPY_OS_DRAGONFLY
    #endif
#elif defined(sun) || defined(__sun)
    #define NPY_OS_SOLARIS
#elif defined(__CYGWIN__)
    #define NPY_OS_CYGWIN
/* We are on Windows.*/
#elif defined(_WIN32)
  /* We are using MinGW (64-bit or 32-bit)*/
  #if defined(__MINGW32__) || defined(__MINGW64__)
    #define NPY_OS_MINGW
  /* Otherwise, if _WIN64 is defined, we are targeting 64-bit Windows*/
  #elif defined(_WIN64)
    #define NPY_OS_WIN64
  /* Otherwise assume we are targeting 32-bit Windows*/
  #else
    #define NPY_OS_WIN32
  #endif
#elif defined(__APPLE__)
    #define NPY_OS_DARWIN
#elif defined(__HAIKU__)
    #define NPY_OS_HAIKU
#else
    #define NPY_OS_UNKNOWN
#endif

#endif  /* NUMPY_CORE_INCLUDE_NUMPY_NPY_OS_H_ */
```
