## Supplementary software v0.2.1 for "Virtual control arms for paediatric myopia trials: external validation of axial-elongation models": numpyconfig.h

```
#ifndef NUMPY_CORE_INCLUDE_NUMPY_NPY_NUMPYCONFIG_H_
#define NUMPY_CORE_INCLUDE_NUMPY_NPY_NUMPYCONFIG_H_

#include "_numpyconfig.h"

/*
 * On Mac OS X, because there is only one configuration stage for all the archs
 * in universal builds, any macro which depends on the arch needs to be
 * hardcoded.
 *
 * Note that distutils/pip will attempt a universal2 build when Python itself
 * is built as universal2, hence this hardcoding is needed even if we do not
 * support universal2 wheels anymore (see gh-22796).
 * This code block can be removed after we have dropped the setup.py based
 * build completely.
 */
#ifdef __APPLE__
    #undef NPY_SIZEOF_LONG

    #ifdef __LP64__
        #define NPY_SIZEOF_LONG         8
    #else
        #define NPY_SIZEOF_LONG         4
    #endif

    #undef NPY_SIZEOF_LONGDOUBLE
    #undef NPY_SIZEOF_COMPLEX_LONGDOUBLE
    #ifdef HAVE_LDOUBLE_IEEE_DOUBLE_LE
      #undef HAVE_LDOUBLE_IEEE_DOUBLE_LE
    #endif
    #ifdef HAVE_LDOUBLE_INTEL_EXTENDED_16_BYTES_LE
      #undef HAVE_LDOUBLE_INTEL_EXTENDED_16_BYTES_LE
    #endif

    #if defined(__arm64__)
        #define NPY_SIZEOF_LONGDOUBLE         8
        #define NPY_SIZEOF_COMPLEX_LONGDOUBLE 16
        #define HAVE_LDOUBLE_IEEE_DOUBLE_LE 1
    #elif defined(__x86_64)
        #define NPY_SIZEOF_LONGDOUBLE         16
        #define NPY_SIZEOF_COMPLEX_LONGDOUBLE 32
        #define HAVE_LDOUBLE_INTEL_EXTENDED_16_BYTES_LE 1
    #elif defined (__i386)
        #define NPY_SIZEOF_LONGDOUBLE         12
        #define NPY_SIZEOF_COMPLEX_LONGDOUBLE 24
    #elif defined(__ppc__) || defined (__ppc64__)
        #define NPY_SIZEOF_LONGDOUBLE         16
        #define NPY_SIZEOF_COMPLEX_LONGDOUBLE 32
    #else
        #error "unknown architecture"
    #endif
#endif


/**
 * To help with both NPY_TARGET_VERSION and the NPY_NO_DEPRECATED_API macro,
 * we include API version numbers for specific versions of NumPy.
 * To exclude all API that was deprecated as of 1.7, add the following before
 * #including any NumPy headers:
 *   #define NPY_NO_DEPRECATED_API  NPY_1_7_API_VERSION
 * The same is true for NPY_TARGET_VERSION, although NumPy will default to
 * a backwards compatible build anyway.
 */
#define NPY_1_7_API_VERSION 0x00000007
#define NPY_1_8_API_VERSION 0x00000008
#define NPY_1_9_API_VERSION 0x00000009
#define NPY_1_10_API_VERSION 0x0000000a
#define NPY_1_11_API_VERSION 0x0000000a
#define NPY_1_12_API_VERSION 0x0000000a
#define NPY_1_13_API_VERSION 0x0000000b
#define NPY_1_14_API_VERSION 0x0000000c
#define NPY_1_15_API_VERSION 0x0000000c
#define NPY_1_16_API_VERSION 0x0000000d
#define NPY_1_17_API_VERSION 0x0000000d
#define NPY_1_18_API_VERSION 0x0000000d
#define NPY_1_19_API_VERSION 0x0000000d
#define NPY_1_20_API_VERSION 0x0000000e
#define NPY_1_21_API_VERSION 0x0000000e
#define NPY_1_22_API_VERSION 0x0000000f
#define NPY_1_23_API_VERSION 0x00000010
#define NPY_1_24_API_VERSION 0x00000010
#define NPY_1_25_API_VERSION 0x00000011
#define NPY_2_0_API_VERSION 0x00000012
#define NPY_2_1_API_VERSION 0x00000013


/*
 * Binary compatibility version number.  This number is increased
 * whenever the C-API is changed such that binary compatibility is
 * broken, i.e. whenever a recompile of extension modules is needed.
 */
#define NPY_VERSION NPY_ABI_VERSION

/*
 * Minor API version we are compiling to be compatible with.  The version
 * Number is always increased when the API changes via: `NPY_API_VERSION`
 * (and should maybe just track the NumPy version).
 *
 * If we have an internal build, we always target the current version of
 * course.
 *
 * For downstream users, we default to an older version to provide them with
 * maximum compatibility by default.  Downstream can choose to extend that
 * default, or narrow it down if they wish to use newer API.  If you adjust
 * this, consider the Python version support (example for 1.25.x):
 *
 * NumPy 1.25.x supports Python:                     3.9  3.10  3.11  (3.12)
 * NumPy 1.19.x supports Python:      3.6  3.7  3.8  3.9
 * NumPy 1.17.x supports Python: 3.5  3.6  3.7  3.8
 * NumPy 1.15.x supports Python: ...  3.6  3.7
 *
 * Users of the stable ABI may wish to target the last Python that is not
 * end of life.  This would be 3.8 at NumPy 1.25 release time.
 * 1.17 as default was the choice of oldest-support-numpy at the time and
 * has in practice no limit (compared to 1.19).  Even earlier becomes legacy.
 */
#if defined(NPY_INTERNAL_BUILD) && NPY_INTERNAL_BUILD
    /* NumPy internal build, always use current version. */
    #define NPY_FEATURE_VERSION NPY_API_VERSION
#elif defined(NPY_TARGET_VERSION) && NPY_TARGET_VERSION
    /* user provided a target version, use it */
    #define NPY_FEATURE_VERSION NPY_TARGET_VERSION
#else
    /* Use the default (increase when dropping Python 3.10 support) */
    #define NPY_FEATURE_VERSION NPY_1_21_API_VERSION
#endif

/* Sanity check the (requested) feature version */
#if NPY_FEATURE_VERSION > NPY_API_VERSION
    #error "NPY_TARGET_VERSION higher than NumPy headers!"
#elif NPY_FEATURE_VERSION < NPY_1_15_API_VERSION
    /* No support for irrelevant old targets, no need for error, but warn. */
    #ifndef _MSC_VER
        #warning "Requested NumPy target lower than supported NumPy 1.15."
    #else
        #define _WARN___STR2__(x) #x
        #define _WARN___STR1__(x) _WARN___STR2__(x)
        #define _WARN___LOC__ __FILE__ "(" _WARN___STR1__(__LINE__) ") : Warning Msg: "
        #pragma message(_WARN___LOC__"Requested NumPy target lower than supported NumPy 1.15.")
    #endif
#endif

/*
 * We define a human readable translation to the Python version of NumPy
 * for error messages (and also to allow grepping the binaries for conda).
 */
#if NPY_FEATURE_VERSION == NPY_1_7_API_VERSION
    #define NPY_FEATURE_VERSION_STRING "1.7"
#elif NPY_FEATURE_VERSION == NPY_1_8_API_VERSION
    #define NPY_FEATURE_VERSION_STRING "1.8"
#elif NPY_FEATURE_VERSION == NPY_1_9_API_VERSION
    #define NPY_FEATURE_VERSION_STRING "1.9"
#elif NPY_FEATURE_VERSION == NPY_1_10_API_VERSION  /* also 1.11, 1.12 */
    #define NPY_FEATURE_VERSION_STRING "1.10"
#elif NPY_FEATURE_VERSION == NPY_1_13_API_VERSION
    #define NPY_FEATURE_VERSION_STRING "1.13"
#elif NPY_FEATURE_VERSION == NPY_1_14_API_VERSION  /* also 1.15 */
    #define NPY_FEATURE_VERSION_STRING "1.14"
#elif NPY_FEATURE_VERSION == NPY_1_16_API_VERSION  /* also 1.17, 1.18, 1.19 */
    #define NPY_FEATURE_VERSION_STRING "1.16"
#elif NPY_FEATURE_VERSION == NPY_1_20_API_VERSION  /* also 1.21 */
    #define NPY_FEATURE_VERSION_STRING "1.20"
#elif NPY_FEATURE_VERSION == NPY_1_22_API_VERSION
    #define NPY_FEATURE_VERSION_STRING "1.22"
#elif NPY_FEATURE_VERSION == NPY_1_23_API_VERSION  /* also 1.24 */
    #define NPY_FEATURE_VERSION_STRING "1.23"
#elif NPY_FEATURE_VERSION == NPY_1_25_API_VERSION
    #define NPY_FEATURE_VERSION_STRING "1.25"
#elif NPY_FEATURE_VERSION == NPY_2_0_API_VERSION
    #define NPY_FEATURE_VERSION_STRING "2.0"
#elif NPY_FEATURE_VERSION == NPY_2_1_API_VERSION
    #define NPY_FEATURE_VERSION_STRING "2.1"
#else
    #error "Missing version string define for new NumPy version."
#endif


#endif  /* NUMPY_CORE_INCLUDE_NUMPY_NPY_NUMPYCONFIG_H_ */
```
