## Supplementary software v0.2.1 for "Virtual control arms for paediatric myopia trials: external validation of axial-elongation models": bitgen.h

```
#ifndef NUMPY_CORE_INCLUDE_NUMPY_RANDOM_BITGEN_H_
#define NUMPY_CORE_INCLUDE_NUMPY_RANDOM_BITGEN_H_

#pragma once
#include <stddef.h>
#include <stdbool.h>
#include <stdint.h>

/* Must match the declaration in numpy/random/<any>.pxd */

typedef struct bitgen {
  void *state;
  uint64_t (*next_uint64)(void *st);
  uint32_t (*next_uint32)(void *st);
  double (*next_double)(void *st);
  uint64_t (*next_raw)(void *st);
} bitgen_t;


#endif  /* NUMPY_CORE_INCLUDE_NUMPY_RANDOM_BITGEN_H_ */
```
