## Supplementary software v0.2.1 for "Virtual control arms for paediatric myopia trials: external validation of axial-elongation models": distributions.h

```
#ifndef NUMPY_CORE_INCLUDE_NUMPY_RANDOM_DISTRIBUTIONS_H_
#define NUMPY_CORE_INCLUDE_NUMPY_RANDOM_DISTRIBUTIONS_H_

#ifdef __cplusplus
extern "C" {
#endif

#include <Python.h>
#include "numpy/npy_common.h"
#include <stddef.h>
#include <stdbool.h>
#include <stdint.h>

#include "numpy/npy_math.h"
#include "numpy/random/bitgen.h"

/*
 * RAND_INT_TYPE is used to share integer generators with RandomState which
 * used long in place of int64_t. If changing a distribution that uses
 * RAND_INT_TYPE, then the original unmodified copy must be retained for
 * use in RandomState by copying to the legacy distributions source file.
 */
#ifdef NP_RANDOM_LEGACY
#define RAND_INT_TYPE long
#define RAND_INT_MAX LONG_MAX
#else
#define RAND_INT_TYPE int64_t
#define RAND_INT_MAX INT64_MAX
#endif

#ifdef _MSC_VER
#define DECLDIR __declspec(dllexport)
#else
#define DECLDIR extern
#endif

#ifndef MIN
#define MIN(x, y) (((x) < (y)) ? x : y)
#define MAX(x, y) (((x) > (y)) ? x : y)
#endif

#ifndef M_PI
#define M_PI 3.14159265358979323846264338328
#endif

typedef struct s_binomial_t {
  int has_binomial; /* !=0: following parameters initialized for binomial */
  double psave;
  RAND_INT_TYPE nsave;
  double r;
  double q;
  double fm;
  RAND_INT_TYPE m;
  double p1;
  double xm;
  double xl;
  double xr;
  double c;
  double laml;
  double lamr;
  double p2;
  double p3;
  double p4;
} binomial_t;

DECLDIR float random_standard_uniform_f(bitgen_t *bitgen_state);
DECLDIR double random_standard_uniform(bitgen_t *bitgen_state);
DECLDIR void random_standard_uniform_fill(bitgen_t *, npy_intp, double *);
DECLDIR void random_standard_uniform_fill_f(bitgen_t *, npy_intp, float *);

DECLDIR int64_t random_positive_int64(bitgen_t *bitgen_state);
DECLDIR int32_t random_positive_int32(bitgen_t *bitgen_state);
DECLDIR int64_t random_positive_int(bitgen_t *bitgen_state);
DECLDIR uint64_t random_uint(bitgen_t *bitgen_state);

DECLDIR double random_standard_exponential(bitgen_t *bitgen_state);
DECLDIR float random_standard_exponential_f(bitgen_t *bitgen_state);
DECLDIR void random_standard_exponential_fill(bitgen_t *, npy_intp, double *);
DECLDIR void random_standard_exponential_fill_f(bitgen_t *, npy_intp, float *);
DECLDIR void random_standard_exponential_inv_fill(bitgen_t *, npy_intp, double *);
DECLDIR void random_standard_exponential_inv_fill_f(bitgen_t *, npy_intp, float *);

DECLDIR double random_standard_normal(bitgen_t *bitgen_state);
DECLDIR float random_standard_normal_f(bitgen_t *bitgen_state);
DECLDIR void random_standard_normal_fill(bitgen_t *, npy_intp, double *);
DECLDIR void random_standard_normal_fill_f(bitgen_t *, npy_intp, float *);
DECLDIR double random_standard_gamma(bitgen_t *bitgen_state, double shape);
DECLDIR float random_standard_gamma_f(bitgen_t *bitgen_state, float shape);

DECLDIR double random_normal(bitgen_t *bitgen_state, double loc, double scale);

DECLDIR double random_gamma(bitgen_t *bitgen_state, double shape, double scale);
DECLDIR float random_gamma_f(bitgen_t *bitgen_state, float shape, float scale);

DECLDIR double random_exponential(bitgen_t *bitgen_state, double scale);
DECLDIR double random_uniform(bitgen_t *bitgen_state, double lower, double range);
DECLDIR double random_beta(bitgen_t *bitgen_state, double a, double b);
DECLDIR double random_chisquare(bitgen_t *bitgen_state, double df);
DECLDIR double random_f(bitgen_t *bitgen_state, double dfnum, double dfden);
DECLDIR double random_standard_cauchy(bitgen_t *bitgen_state);
DECLDIR double random_pareto(bitgen_t *bitgen_state, double a);
DECLDIR double random_weibull(bitgen_t *bitgen_state, double a);
DECLDIR double random_power(bitgen_t *bitgen_state, double a);
DECLDIR double random_laplace(bitgen_t *bitgen_state, double loc, double scale);
DECLDIR double random_gumbel(bitgen_t *bitgen_state, double loc, double scale);
DECLDIR double random_logistic(bitgen_t *bitgen_state, double loc, double scale);
DECLDIR double random_lognormal(bitgen_t *bitgen_state, double mean, double sigma);
DECLDIR double random_rayleigh(bitgen_t *bitgen_state, double mode);
DECLDIR double random_standard_t(bitgen_t *bitgen_state, double df);
DECLDIR double random_noncentral_chisquare(bitgen_t *bitgen_state, double df,
                                           double nonc);
DECLDIR double random_noncentral_f(bitgen_t *bitgen_state, double dfnum,
                                   double dfden, double nonc);
DECLDIR double random_wald(bitgen_t *bitgen_state, double mean, double scale);
DECLDIR double random_vonmises(bitgen_t *bitgen_state, double mu, double kappa);
DECLDIR double random_triangular(bitgen_t *bitgen_state, double left, double mode,
                                 double right);

DECLDIR RAND_INT_TYPE random_poisson(bitgen_t *bitgen_state, double lam);
DECLDIR RAND_INT_TYPE random_negative_binomial(bitgen_t *bitgen_state, double n,
                                 double p);

DECLDIR int64_t random_binomial(bitgen_t *bitgen_state, double p,
                                int64_t n, binomial_t *binomial);

DECLDIR int64_t random_logseries(bitgen_t *bitgen_state, double p);
DECLDIR int64_t random_geometric(bitgen_t *bitgen_state, double p);
DECLDIR RAND_INT_TYPE random_geometric_search(bitgen_t *bitgen_state, double p);
DECLDIR RAND_INT_TYPE random_zipf(bitgen_t *bitgen_state, double a);
DECLDIR int64_t random_hypergeometric(bitgen_t *bitgen_state,
                                      int64_t good, int64_t bad, int64_t sample);
DECLDIR uint64_t random_interval(bitgen_t *bitgen_state, uint64_t max);

/* Generate random uint64 numbers in closed interval [off, off + rng]. */
DECLDIR uint64_t random_bounded_uint64(bitgen_t *bitgen_state, uint64_t off,
                                       uint64_t rng, uint64_t mask,
                                       bool use_masked);

/* Generate random uint32 numbers in closed interval [off, off + rng]. */
DECLDIR uint32_t random_buffered_bounded_uint32(bitgen_t *bitgen_state,
                                                uint32_t off, uint32_t rng,
                                                uint32_t mask, bool use_masked,
                                                int *bcnt, uint32_t *buf);
DECLDIR uint16_t random_buffered_bounded_uint16(bitgen_t *bitgen_state,
                                                uint16_t off, uint16_t rng,
                                                uint16_t mask, bool use_masked,
                                                int *bcnt, uint32_t *buf);
DECLDIR uint8_t random_buffered_bounded_uint8(bitgen_t *bitgen_state, uint8_t off,
                                              uint8_t rng, uint8_t mask,
                                              bool use_masked, int *bcnt,
                                              uint32_t *buf);
DECLDIR npy_bool random_buffered_bounded_bool(bitgen_t *bitgen_state, npy_bool off,
                                              npy_bool rng, npy_bool mask,
                                              bool use_masked, int *bcnt,
                                              uint32_t *buf);

DECLDIR void random_bounded_uint64_fill(bitgen_t *bitgen_state, uint64_t off,
                                        uint64_t rng, npy_intp cnt,
                                        bool use_masked, uint64_t *out);
DECLDIR void random_bounded_uint32_fill(bitgen_t *bitgen_state, uint32_t off,
                                        uint32_t rng, npy_intp cnt,
                                        bool use_masked, uint32_t *out);
DECLDIR void random_bounded_uint16_fill(bitgen_t *bitgen_state, uint16_t off,
                                        uint16_t rng, npy_intp cnt,
                                        bool use_masked, uint16_t *out);
DECLDIR void random_bounded_uint8_fill(bitgen_t *bitgen_state, uint8_t off,
                                       uint8_t rng, npy_intp cnt,
                                       bool use_masked, uint8_t *out);
DECLDIR void random_bounded_bool_fill(bitgen_t *bitgen_state, npy_bool off,
                                      npy_bool rng, npy_intp cnt,
                                      bool use_masked, npy_bool *out);

DECLDIR void random_multinomial(bitgen_t *bitgen_state, RAND_INT_TYPE n, RAND_INT_TYPE *mnix,
                                double *pix, npy_intp d, binomial_t *binomial);

/* multivariate hypergeometric, "count" method */
DECLDIR int random_multivariate_hypergeometric_count(bitgen_t *bitgen_state,
                              int64_t total,
                              size_t num_colors, int64_t *colors,
                              int64_t nsample,
                              size_t num_variates, int64_t *variates);

/* multivariate hypergeometric, "marginals" method */
DECLDIR void random_multivariate_hypergeometric_marginals(bitgen_t *bitgen_state,
                                   int64_t total,
                                   size_t num_colors, int64_t *colors,
                                   int64_t nsample,
                                   size_t num_variates, int64_t *variates);

/* Common to legacy-distributions.c and distributions.c but not exported */

RAND_INT_TYPE random_binomial_btpe(bitgen_t *bitgen_state,
                                   RAND_INT_TYPE n,
                                   double p,
                                   binomial_t *binomial);
RAND_INT_TYPE random_binomial_inversion(bitgen_t *bitgen_state,
                                        RAND_INT_TYPE n,
                                        double p,
                                        binomial_t *binomial);
double random_loggam(double x);
static inline double next_double(bitgen_t *bitgen_state) {
    return bitgen_state->next_double(bitgen_state->state);
}

#ifdef __cplusplus
}
#endif

#endif  /* NUMPY_CORE_INCLUDE_NUMPY_RANDOM_DISTRIBUTIONS_H_ */
```
