## Supplementary software v0.2.1 for "Virtual control arms for paediatric myopia trials: external validation of axial-elongation models": libdivide.h

```
// libdivide.h - Optimized integer division
// https://libdivide.com
//
// Copyright (C) 2010 - 2019 ridiculous_fish, <libdivide@ridiculousfish.com>
// Copyright (C) 2016 - 2019 Kim Walisch, <kim.walisch@gmail.com>
//
// libdivide is dual-licensed under the Boost or zlib licenses.
// You may use libdivide under the terms of either of these.
// See LICENSE.txt for more details.

#ifndef NUMPY_CORE_INCLUDE_NUMPY_LIBDIVIDE_LIBDIVIDE_H_
#define NUMPY_CORE_INCLUDE_NUMPY_LIBDIVIDE_LIBDIVIDE_H_

#define LIBDIVIDE_VERSION "3.0"
#define LIBDIVIDE_VERSION_MAJOR 3
#define LIBDIVIDE_VERSION_MINOR 0

#include <stdint.h>

#if defined(__cplusplus)
    #include <cstdlib>
    #include <cstdio>
    #include <type_traits>
#else
    #include <stdlib.h>
    #include <stdio.h>
#endif

#if defined(LIBDIVIDE_AVX512)
    #include <immintrin.h>
#elif defined(LIBDIVIDE_AVX2)
    #include <immintrin.h>
#elif defined(LIBDIVIDE_SSE2)
    #include <emmintrin.h>
#endif

#if defined(_MSC_VER)
    #include <intrin.h>
    // disable warning C4146: unary minus operator applied
    // to unsigned type, result still unsigned
    #pragma warning(disable: 4146)
    #define LIBDIVIDE_VC
#endif

#if !defined(__has_builtin)
    #define __has_builtin(x) 0
#endif

#if defined(__SIZEOF_INT128__)
    #define HAS_INT128_T
    // clang-cl on Windows does not yet support 128-bit division
    #if !(defined(__clang__) && defined(LIBDIVIDE_VC))
        #define HAS_INT128_DIV
    #endif
#endif

#if defined(__x86_64__) || defined(_M_X64)
    #define LIBDIVIDE_X86_64
#endif

#if defined(__i386__)
    #define LIBDIVIDE_i386
#endif

#if defined(__GNUC__) || defined(__clang__)
    #define LIBDIVIDE_GCC_STYLE_ASM
#endif

#if defined(__cplusplus) || defined(LIBDIVIDE_VC)
    #define LIBDIVIDE_FUNCTION __FUNCTION__
#else
    #define LIBDIVIDE_FUNCTION __func__
#endif

#define LIBDIVIDE_ERROR(msg) \
    do { \
        fprintf(stderr, "libdivide.h:%d: %s(): Error: %s\n", \
            __LINE__, LIBDIVIDE_FUNCTION, msg); \
        abort(); \
    } while (0)

#if defined(LIBDIVIDE_ASSERTIONS_ON)
    #define LIBDIVIDE_ASSERT(x) \
        do { \
            if (!(x)) { \
                fprintf(stderr, "libdivide.h:%d: %s(): Assertion failed: %s\n", \
                    __LINE__, LIBDIVIDE_FUNCTION, #x); \
                abort(); \
            } \
        } while (0)
#else
    #define LIBDIVIDE_ASSERT(x)
#endif

#ifdef __cplusplus
namespace libdivide {
#endif

// pack divider structs to prevent compilers from padding.
// This reduces memory usage by up to 43% when using a large
// array of libdivide dividers and improves performance
// by up to 10% because of reduced memory bandwidth.
#pragma pack(push, 1)

struct libdivide_u32_t {
    uint32_t magic;
    uint8_t more;
};

struct libdivide_s32_t {
    int32_t magic;
    uint8_t more;
};

struct libdivide_u64_t {
    uint64_t magic;
    uint8_t more;
};

struct libdivide_s64_t {
    int64_t magic;
    uint8_t more;
};

struct libdivide_u32_branchfree_t {
    uint32_t magic;
    uint8_t more;
};

struct libdivide_s32_branchfree_t {
    int32_t magic;
    uint8_t more;
};

struct libdivide_u64_branchfree_t {
    uint64_t magic;
    uint8_t more;
};

struct libdivide_s64_branchfree_t {
    int64_t magic;
    uint8_t more;
};

#pragma pack(pop)

// Explanation of the "more" field:
//
// * Bits 0-5 is the shift value (for shift path or mult path).
// * Bit 6 is the add indicator for mult path.
// * Bit 7 is set if the divisor is negative. We use bit 7 as the negative
//   divisor indicator so that we can efficiently use sign extension to
//   create a bitmask with all bits set to 1 (if the divisor is negative)
//   or 0 (if the divisor is positive).
//
// u32: [0-4] shift value
//      [5] ignored
//      [6] add indicator
//      magic number of 0 indicates shift path
//
// s32: [0-4] shift value
//      [5] ignored
//      [6] add indicator
//      [7] indicates negative divisor
//      magic number of 0 indicates shift path
//
// u64: [0-5] shift value
//      [6] add indicator
//      magic number of 0 indicates shift path
//
// s64: [0-5] shift value
//      [6] add indicator
//      [7] indicates negative divisor
//      magic number of 0 indicates shift path
//
// In s32 and s64 branchfree modes, the magic number is negated according to
// whether the divisor is negated. In branchfree strategy, it is not negated.

enum {
    LIBDIVIDE_32_SHIFT_MASK = 0x1F,
    LIBDIVIDE_64_SHIFT_MASK = 0x3F,
    LIBDIVIDE_ADD_MARKER = 0x40,
    LIBDIVIDE_NEGATIVE_DIVISOR = 0x80
};

static inline struct libdivide_s32_t libdivide_s32_gen(int32_t d);
static inline struct libdivide_u32_t libdivide_u32_gen(uint32_t d);
static inline struct libdivide_s64_t libdivide_s64_gen(int64_t d);
static inline struct libdivide_u64_t libdivide_u64_gen(uint64_t d);

static inline struct libdivide_s32_branchfree_t libdivide_s32_branchfree_gen(int32_t d);
static inline struct libdivide_u32_branchfree_t libdivide_u32_branchfree_gen(uint32_t d);
static inline struct libdivide_s64_branchfree_t libdivide_s64_branchfree_gen(int64_t d);
static inline struct libdivide_u64_branchfree_t libdivide_u64_branchfree_gen(uint64_t d);

static inline int32_t  libdivide_s32_do(int32_t numer, const struct libdivide_s32_t *denom);
static inline uint32_t libdivide_u32_do(uint32_t numer, const struct libdivide_u32_t *denom);
static inline int64_t  libdivide_s64_do(int64_t numer, const struct libdivide_s64_t *denom);
static inline uint64_t libdivide_u64_do(uint64_t numer, const struct libdivide_u64_t *denom);

static inline int32_t  libdivide_s32_branchfree_do(int32_t numer, const struct libdivide_s32_branchfree_t *denom);
static inline uint32_t libdivide_u32_branchfree_do(uint32_t numer, const struct libdivide_u32_branchfree_t *denom);
static inline int64_t  libdivide_s64_branchfree_do(int64_t numer, const struct libdivide_s64_branchfree_t *denom);
static inline uint64_t libdivide_u64_branchfree_do(uint64_t numer, const struct libdivide_u64_branchfree_t *denom);

static inline int32_t  libdivide_s32_recover(const struct libdivide_s32_t *denom);
static inline uint32_t libdivide_u32_recover(const struct libdivide_u32_t *denom);
static inline int64_t  libdivide_s64_recover(const struct libdivide_s64_t *denom);
static inline uint64_t libdivide_u64_recover(const struct libdivide_u64_t *denom);

static inline int32_t  libdivide_s32_branchfree_recover(const struct libdivide_s32_branchfree_t *denom);
static inline uint32_t libdivide_u32_branchfree_recover(const struct libdivide_u32_branchfree_t *denom);
static inline int64_t  libdivide_s64_branchfree_recover(const struct libdivide_s64_branchfree_t *denom);
static inline uint64_t libdivide_u64_branchfree_recover(const struct libdivide_u64_branchfree_t *denom);

//////// Internal Utility Functions

static inline uint32_t libdivide_mullhi_u32(uint32_t x, uint32_t y) {
    uint64_t xl = x, yl = y;
    uint64_t rl = xl * yl;
    return (uint32_t)(rl >> 32);
}

static inline int32_t libdivide_mullhi_s32(int32_t x, int32_t y) {
    int64_t xl = x, yl = y;
    int64_t rl = xl * yl;
    // needs to be arithmetic shift
    return (int32_t)(rl >> 32);
}

static inline uint64_t libdivide_mullhi_u64(uint64_t x, uint64_t y) {
#if defined(LIBDIVIDE_VC) && \
    defined(LIBDIVIDE_X86_64)
    return __umulh(x, y);
#elif defined(HAS_INT128_T)
    __uint128_t xl = x, yl = y;
    __uint128_t rl = xl * yl;
    return (uint64_t)(rl >> 64);
#else
    // full 128 bits are x0 * y0 + (x0 * y1 << 32) + (x1 * y0 << 32) + (x1 * y1 << 64)
    uint32_t mask = 0xFFFFFFFF;
    uint32_t x0 = (uint32_t)(x & mask);
    uint32_t x1 = (uint32_t)(x >> 32);
    uint32_t y0 = (uint32_t)(y & mask);
    uint32_t y1 = (uint32_t)(y >> 32);
    uint32_t x0y0_hi = libdivide_mullhi_u32(x0, y0);
    uint64_t x0y1 = x0 * (uint64_t)y1;
    uint64_t x1y0 = x1 * (uint64_t)y0;
    uint64_t x1y1 = x1 * (uint64_t)y1;
    uint64_t temp = x1y0 + x0y0_hi;
    uint64_t temp_lo = temp & mask;
    uint64_t temp_hi = temp >> 32;

    return x1y1 + temp_hi + ((temp_lo + x0y1) >> 32);
#endif
}

static inline int64_t libdivide_mullhi_s64(int64_t x, int64_t y) {
#if defined(LIBDIVIDE_VC) && \
    defined(LIBDIVIDE_X86_64)
    return __mulh(x, y);
#elif defined(HAS_INT128_T)
    __int128_t xl = x, yl = y;
    __int128_t rl = xl * yl;
    return (int64_t)(rl >> 64);
#else
    // full 128 bits are x0 * y0 + (x0 * y1 << 32) + (x1 * y0 << 32) + (x1 * y1 << 64)
    uint32_t mask = 0xFFFFFFFF;
    uint32_t x0 = (uint32_t)(x & mask);
    uint32_t y0 = (uint32_t)(y & mask);
    int32_t x1 = (int32_t)(x >> 32);
    int32_t y1 = (int32_t)(y >> 32);
    uint32_t x0y0_hi = libdivide_mullhi_u32(x0, y0);
    int64_t t = x1 * (int64_t)y0 + x0y0_hi;
    int64_t w1 = x0 * (int64_t)y1 + (t & mask);

    return x1 * (int64_t)y1 + (t >> 32) + (w1 >> 32);
#endif
}

static inline int32_t libdivide_count_leading_zeros32(uint32_t val) {
#if defined(__GNUC__) || \
    __has_builtin(__builtin_clz)
    // Fast way to count leading zeros
    return __builtin_clz(val);
#elif defined(LIBDIVIDE_VC)
    unsigned long result;
    if (_BitScanReverse(&result, val)) {
        return 31 - result;
    }
    return 0;
#else
    if (val == 0)
        return 32;
    int32_t result = 8;
    uint32_t hi = 0xFFU << 24;
    while ((val & hi) == 0) {
        hi >>= 8;
        result += 8;
    }
    while (val & hi) {
        result -= 1;
        hi <<= 1;
    }
    return result;
#endif
}

static inline int32_t libdivide_count_leading_zeros64(uint64_t val) {
#if defined(__GNUC__) || \
    __has_builtin(__builtin_clzll)
    // Fast way to count leading zeros
    return __builtin_clzll(val);
#elif defined(LIBDIVIDE_VC) && defined(_WIN64)
    unsigned long result;
    if (_BitScanReverse64(&result, val)) {
        return 63 - result;
    }
    return 0;
#else
    uint32_t hi = val >> 32;
    uint32_t lo = val & 0xFFFFFFFF;
    if (hi != 0) return libdivide_count_leading_zeros32(hi);
    return 32 + libdivide_count_leading_zeros32(lo);
#endif
}

// libdivide_64_div_32_to_32: divides a 64-bit uint {u1, u0} by a 32-bit
// uint {v}. The result must fit in 32 bits.
// Returns the quotient directly and the remainder in *r
static inline uint32_t libdivide_64_div_32_to_32(uint32_t u1, uint32_t u0, uint32_t v, uint32_t *r) {
#if (defined(LIBDIVIDE_i386) || defined(LIBDIVIDE_X86_64)) && \
     defined(LIBDIVIDE_GCC_STYLE_ASM)
    uint32_t result;
    __asm__("divl %[v]"
            : "=a"(result), "=d"(*r)
            : [v] "r"(v), "a"(u0), "d"(u1)
            );
    return result;
#else
    uint64_t n = ((uint64_t)u1 << 32) | u0;
    uint32_t result = (uint32_t)(n / v);
    *r = (uint32_t)(n - result * (uint64_t)v);
    return result;
#endif
}

// libdivide_128_div_64_to_64: divides a 128-bit uint {u1, u0} by a 64-bit
// uint {v}. The result must fit in 64 bits.
// Returns the quotient directly and the remainder in *r
static uint64_t libdivide_128_div_64_to_64(uint64_t u1, uint64_t u0, uint64_t v, uint64_t *r) {
#if defined(LIBDIVIDE_X86_64) && \
    defined(LIBDIVIDE_GCC_STYLE_ASM)
    uint64_t result;
    __asm__("divq %[v]"
            : "=a"(result), "=d"(*r)
            : [v] "r"(v), "a"(u0), "d"(u1)
            );
    return result;
#elif defined(HAS_INT128_T) && \
      defined(HAS_INT128_DIV)
    __uint128_t n = ((__uint128_t)u1 << 64) | u0;
    uint64_t result = (uint64_t)(n / v);
    *r = (uint64_t)(n - result * (__uint128_t)v);
    return result;
#else
    // Code taken from Hacker's Delight:
    // http://www.hackersdelight.org/HDcode/divlu.c.
    // License permits inclusion here per:
    // http://www.hackersdelight.org/permissions.htm

    const uint64_t b = (1ULL << 32); // Number base (32 bits)
    uint64_t un1, un0; // Norm. dividend LSD's
    uint64_t vn1, vn0; // Norm. divisor digits
    uint64_t q1, q0; // Quotient digits
    uint64_t un64, un21, un10; // Dividend digit pairs
    uint64_t rhat; // A remainder
    int32_t s; // Shift amount for norm

    // If overflow, set rem. to an impossible value,
    // and return the largest possible quotient
    if (u1 >= v) {
        *r = (uint64_t) -1;
        return (uint64_t) -1;
    }

    // count leading zeros
    s = libdivide_count_leading_zeros64(v);
    if (s > 0) {
        // Normalize divisor
        v = v << s;
        un64 = (u1 << s) | (u0 >> (64 - s));
        un10 = u0 << s; // Shift dividend left
    } else {
        // Avoid undefined behavior of (u0 >> 64).
        // The behavior is undefined if the right operand is
        // negative, or greater than or equal to the length
        // in bits of the promoted left operand.
        un64 = u1;
        un10 = u0;
    }

    // Break divisor up into two 32-bit digits
    vn1 = v >> 32;
    vn0 = v & 0xFFFFFFFF;

    // Break right half of dividend into two digits
    un1 = un10 >> 32;
    un0 = un10 & 0xFFFFFFFF;

    // Compute the first quotient digit, q1
    q1 = un64 / vn1;
    rhat = un64 - q1 * vn1;

    while (q1 >= b || q1 * vn0 > b * rhat + un1) {
        q1 = q1 - 1;
        rhat = rhat + vn1;
        if (rhat >= b)
            break;
    }

     // Multiply and subtract
    un21 = un64 * b + un1 - q1 * v;

    // Compute the second quotient digit
    q0 = un21 / vn1;
    rhat = un21 - q0 * vn1;

    while (q0 >= b || q0 * vn0 > b * rhat + un0) {
        q0 = q0 - 1;
        rhat = rhat + vn1;
        if (rhat >= b)
            break;
    }

    *r = (un21 * b + un0 - q0 * v) >> s;
    return q1 * b + q0;
#endif
}

// Bitshift a u128 in place, left (signed_shift > 0) or right (signed_shift < 0)
static inline void libdivide_u128_shift(uint64_t *u1, uint64_t *u0, int32_t signed_shift) {
    if (signed_shift > 0) {
        uint32_t shift = signed_shift;
        *u1 <<= shift;
        *u1 |= *u0 >> (64 - shift);
        *u0 <<= shift;
    }
    else if (signed_shift < 0) {
        uint32_t shift = -signed_shift;
        *u0 >>= shift;
        *u0 |= *u1 << (64 - shift);
        *u1 >>= shift;
    }
}

// Computes a 128 / 128 -> 64 bit division, with a 128 bit remainder.
static uint64_t libdivide_128_div_128_to_64(uint64_t u_hi, uint64_t u_lo, uint64_t v_hi, uint64_t v_lo, uint64_t *r_hi, uint64_t *r_lo) {
#if defined(HAS_INT128_T) && \
    defined(HAS_INT128_DIV)
    __uint128_t ufull = u_hi;
    __uint128_t vfull = v_hi;
    ufull = (ufull << 64) | u_lo;
    vfull = (vfull << 64) | v_lo;
    uint64_t res = (uint64_t)(ufull / vfull);
    __uint128_t remainder = ufull - (vfull * res);
    *r_lo = (uint64_t)remainder;
    *r_hi = (uint64_t)(remainder >> 64);
    return res;
#else
    // Adapted from "Unsigned Doubleword Division" in Hacker's Delight
    // We want to compute u / v
    typedef struct { uint64_t hi; uint64_t lo; } u128_t;
    u128_t u = {u_hi, u_lo};
    u128_t v = {v_hi, v_lo};

    if (v.hi == 0) {
        // divisor v is a 64 bit value, so we just need one 128/64 division
        // Note that we are simpler than Hacker's Delight here, because we know
        // the quotient fits in 64 bits whereas Hacker's Delight demands a full
        // 128 bit quotient
        *r_hi = 0;
        return libdivide_128_div_64_to_64(u.hi, u.lo, v.lo, r_lo);
    }
    // Here v >= 2**64
    // We know that v.hi != 0, so count leading zeros is OK
    // We have 0 <= n <= 63
    uint32_t n = libdivide_count_leading_zeros64(v.hi);

    // Normalize the divisor so its MSB is 1
    u128_t v1t = v;
    libdivide_u128_shift(&v1t.hi, &v1t.lo, n);
    uint64_t v1 = v1t.hi; // i.e. v1 = v1t >> 64

    // To ensure no overflow
    u128_t u1 = u;
    libdivide_u128_shift(&u1.hi, &u1.lo, -1);

    // Get quotient from divide unsigned insn.
    uint64_t rem_ignored;
    uint64_t q1 = libdivide_128_div_64_to_64(u1.hi, u1.lo, v1, &rem_ignored);

    // Undo normalization and division of u by 2.
    u128_t q0 = {0, q1};
    libdivide_u128_shift(&q0.hi, &q0.lo, n);
    libdivide_u128_shift(&q0.hi, &q0.lo, -63);

    // Make q0 correct or too small by 1
    // Equivalent to `if (q0 != 0) q0 = q0 - 1;`
    if (q0.hi != 0 || q0.lo != 0) {
        q0.hi -= (q0.lo == 0); // borrow
        q0.lo -= 1;
    }

    // Now q0 is correct.
    // Compute q0 * v as q0v
    // = (q0.hi << 64 + q0.lo) * (v.hi << 64 + v.lo)
    // = (q0.hi * v.hi << 128) + (q0.hi * v.lo << 64) +
    //   (q0.lo * v.hi <<  64) + q0.lo * v.lo)
    // Each term is 128 bit
    // High half of full product (upper 128 bits!) are dropped
    u128_t q0v = {0, 0};
    q0v.hi = q0.hi*v.lo + q0.lo*v.hi + libdivide_mullhi_u64(q0.lo, v.lo);
    q0v.lo = q0.lo*v.lo;

    // Compute u - q0v as u_q0v
    // This is the remainder
    u128_t u_q0v = u;
    u_q0v.hi -= q0v.hi + (u.lo < q0v.lo); // second term is borrow
    u_q0v.lo -= q0v.lo;

    // Check if u_q0v >= v
    // This checks if our remainder is larger than the divisor
    if ((u_q0v.hi > v.hi) ||
        (u_q0v.hi == v.hi && u_q0v.lo >= v.lo)) {
        // Increment q0
        q0.lo += 1;
        q0.hi += (q0.lo == 0); // carry

        // Subtract v from remainder
        u_q0v.hi -= v.hi + (u_q0v.lo < v.lo);
        u_q0v.lo -= v.lo;
    }

    *r_hi = u_q0v.hi;
    *r_lo = u_q0v.lo;

    LIBDIVIDE_ASSERT(q0.hi == 0);
    return q0.lo;
#endif
}

////////// UINT32

static inline struct libdivide_u32_t libdivide_internal_u32_gen(uint32_t d, int branchfree) {
    if (d == 0) {
        LIBDIVIDE_ERROR("divider must be != 0");
    }

    struct libdivide_u32_t result;
    uint32_t floor_log_2_d = 31 - libdivide_count_leading_zeros32(d);

    // Power of 2
    if ((d & (d - 1)) == 0) {
        // We need to subtract 1 from the shift value in case of an unsigned
        // branchfree divider because there is a hardcoded right shift by 1
        // in its division algorithm. Because of this we also need to add back
        // 1 in its recovery algorithm.
        result.magic = 0;
        result.more = (uint8_t)(floor_log_2_d - (branchfree != 0));
    } else {
        uint8_t more;
        uint32_t rem, proposed_m;
        proposed_m = libdivide_64_div_32_to_32(1U << floor_log_2_d, 0, d, &rem);

        LIBDIVIDE_ASSERT(rem > 0 && rem < d);
        const uint32_t e = d - rem;

        // This power works if e < 2**floor_log_2_d.
        if (!branchfree && (e < (1U << floor_log_2_d))) {
            // This power works
            more = floor_log_2_d;
        } else {
            // We have to use the general 33-bit algorithm.  We need to compute
            // (2**power) / d. However, we already have (2**(power-1))/d and
            // its remainder.  By doubling both, and then correcting the
            // remainder, we can compute the larger division.
            // don't care about overflow here - in fact, we expect it
            proposed_m += proposed_m;
            const uint32_t twice_rem = rem + rem;
            if (twice_rem >= d || twice_rem < rem) proposed_m += 1;
            more = floor_log_2_d | LIBDIVIDE_ADD_MARKER;
        }
        result.magic = 1 + proposed_m;
        result.more = more;
        // result.more's shift should in general be ceil_log_2_d. But if we
        // used the smaller power, we subtract one from the shift because we're
        // using the smaller power. If we're using the larger power, we
        // subtract one from the shift because it's taken care of by the add
        // indicator. So floor_log_2_d happens to be correct in both cases.
    }
    return result;
}

struct libdivide_u32_t libdivide_u32_gen(uint32_t d) {
    return libdivide_internal_u32_gen(d, 0);
}

struct libdivide_u32_branchfree_t libdivide_u32_branchfree_gen(uint32_t d) {
    if (d == 1) {
        LIBDIVIDE_ERROR("branchfree divider must be != 1");
    }
    struct libdivide_u32_t tmp = libdivide_internal_u32_gen(d, 1);
    struct libdivide_u32_branchfree_t ret = {tmp.magic, (uint8_t)(tmp.more & LIBDIVIDE_32_SHIFT_MASK)};
    return ret;
}

uint32_t libdivide_u32_do(uint32_t numer, const struct libdivide_u32_t *denom) {
    uint8_t more = denom->more;
    if (!denom->magic) {
        return numer >> more;
    }
    else {
        uint32_t q = libdivide_mullhi_u32(denom->magic, numer);
        if (more & LIBDIVIDE_ADD_MARKER) {
            uint32_t t = ((numer - q) >> 1) + q;
            return t >> (more & LIBDIVIDE_32_SHIFT_MASK);
        }
        else {
            // All upper bits are 0,
            // don't need to mask them off.
            return q >> more;
        }
    }
}

uint32_t libdivide_u32_branchfree_do(uint32_t numer, const struct libdivide_u32_branchfree_t *denom) {
    uint32_t q = libdivide_mullhi_u32(denom->magic, numer);
    uint32_t t = ((numer - q) >> 1) + q;
    return t >> denom->more;
}

uint32_t libdivide_u32_recover(const struct libdivide_u32_t *denom) {
    uint8_t more = denom->more;
    uint8_t shift = more & LIBDIVIDE_32_SHIFT_MASK;

    if (!denom->magic) {
        return 1U << shift;
    } else if (!(more & LIBDIVIDE_ADD_MARKER)) {
        // We compute q = n/d = n*m / 2^(32 + shift)
        // Therefore we have d = 2^(32 + shift) / m
        // We need to ceil it.
        // We know d is not a power of 2, so m is not a power of 2,
        // so we can just add 1 to the floor
        uint32_t hi_dividend = 1U << shift;
        uint32_t rem_ignored;
        return 1 + libdivide_64_div_32_to_32(hi_dividend, 0, denom->magic, &rem_ignored);
    } else {
        // Here we wish to compute d = 2^(32+shift+1)/(m+2^32).
        // Notice (m + 2^32) is a 33 bit number. Use 64 bit division for now
        // Also note that shift may be as high as 31, so shift + 1 will
        // overflow. So we have to compute it as 2^(32+shift)/(m+2^32), and
        // then double the quotient and remainder.
        uint64_t half_n = 1ULL << (32 + shift);
        uint64_t d = (1ULL << 32) | denom->magic;
        // Note that the quotient is guaranteed <= 32 bits, but the remainder
        // may need 33!
        uint32_t half_q = (uint32_t)(half_n / d);
        uint64_t rem = half_n % d;
        // We computed 2^(32+shift)/(m+2^32)
        // Need to double it, and then add 1 to the quotient if doubling th
        // remainder would increase the quotient.
        // Note that rem<<1 cannot overflow, since rem < d and d is 33 bits
        uint32_t full_q = half_q + half_q + ((rem<<1) >= d);

        // We rounded down in gen (hence +1)
        return full_q + 1;
    }
}

uint32_t libdivide_u32_branchfree_recover(const struct libdivide_u32_branchfree_t *denom) {
    uint8_t more = denom->more;
    uint8_t shift = more & LIBDIVIDE_32_SHIFT_MASK;

    if (!denom->magic) {
        return 1U << (shift + 1);
    } else {
        // Here we wish to compute d = 2^(32+shift+1)/(m+2^32).
        // Notice (m + 2^32) is a 33 bit number. Use 64 bit division for now
        // Also note that shift may be as high as 31, so shift + 1 will
        // overflow. So we have to compute it as 2^(32+shift)/(m+2^32), and
        // then double the quotient and remainder.
        uint64_t half_n = 1ULL << (32 + shift);
        uint64_t d = (1ULL << 32) | denom->magic;
        // Note that the quotient is guaranteed <= 32 bits, but the remainder
        // may need 33!
        uint32_t half_q = (uint32_t)(half_n / d);
        uint64_t rem = half_n % d;
        // We computed 2^(32+shift)/(m+2^32)
        // Need to double it, and then add 1 to the quotient if doubling th
        // remainder would increase the quotient.
        // Note that rem<<1 cannot overflow, since rem < d and d is 33 bits
        uint32_t full_q = half_q + half_q + ((rem<<1) >= d);

        // We rounded down in gen (hence +1)
        return full_q + 1;
    }
}

/////////// UINT64

static inline struct libdivide_u64_t libdivide_internal_u64_gen(uint64_t d, int branchfree) {
    if (d == 0) {
        LIBDIVIDE_ERROR("divider must be != 0");
    }

    struct libdivide_u64_t result;
    uint32_t floor_log_2_d = 63 - libdivide_count_leading_zeros64(d);

    // Power of 2
    if ((d & (d - 1)) == 0) {
        // We need to subtract 1 from the shift value in case of an unsigned
        // branchfree divider because there is a hardcoded right shift by 1
        // in its division algorithm. Because of this we also need to add back
        // 1 in its recovery algorithm.
        result.magic = 0;
        result.more = (uint8_t)(floor_log_2_d - (branchfree != 0));
    } else {
        uint64_t proposed_m, rem;
        uint8_t more;
        // (1 << (64 + floor_log_2_d)) / d
        proposed_m = libdivide_128_div_64_to_64(1ULL << floor_log_2_d, 0, d, &rem);

        LIBDIVIDE_ASSERT(rem > 0 && rem < d);
        const uint64_t e = d - rem;

        // This power works if e < 2**floor_log_2_d.
        if (!branchfree && e < (1ULL << floor_log_2_d)) {
            // This power works
            more = floor_log_2_d;
        } else {
            // We have to use the general 65-bit algorithm.  We need to compute
            // (2**power) / d. However, we already have (2**(power-1))/d and
            // its remainder. By doubling both, and then correcting the
            // remainder, we can compute the larger division.
            // don't care about overflow here - in fact, we expect it
            proposed_m += proposed_m;
            const uint64_t twice_rem = rem + rem;
            if (twice_rem >= d || twice_rem < rem) proposed_m += 1;
                more = floor_log_2_d | LIBDIVIDE_ADD_MARKER;
        }
        result.magic = 1 + proposed_m;
        result.more = more;
        // result.more's shift should in general be ceil_log_2_d. But if we
        // used the smaller power, we subtract one from the shift because we're
        // using the smaller power. If we're using the larger power, we
        // subtract one from the shift because it's taken care of by the add
        // indicator. So floor_log_2_d happens to be correct in both cases,
        // which is why we do it outside of the if statement.
    }
    return result;
}

struct libdivide_u64_t libdivide_u64_gen(uint64_t d) {
    return libdivide_internal_u64_gen(d, 0);
}

struct libdivide_u64_branchfree_t libdivide_u64_branchfree_gen(uint64_t d) {
    if (d == 1) {
        LIBDIVIDE_ERROR("branchfree divider must be != 1");
    }
    struct libdivide_u64_t tmp = libdivide_internal_u64_gen(d, 1);
    struct libdivide_u64_branchfree_t ret = {tmp.magic, (uint8_t)(tmp.more & LIBDIVIDE_64_SHIFT_MASK)};
    return ret;
}

uint64_t libdivide_u64_do(uint64_t numer, const struct libdivide_u64_t *denom) {
    uint8_t more = denom->more;
    if (!denom->magic) {
        return numer >> more;
    }
    else {
        uint64_t q = libdivide_mullhi_u64(denom->magic, numer);
        if (more & LIBDIVIDE_ADD_MARKER) {
            uint64_t t = ((numer - q) >> 1) + q;
            return t >> (more & LIBDIVIDE_64_SHIFT_MASK);
        }
        else {
             // All upper bits are 0,
             // don't need to mask them off.
            return q >> more;
        }
    }
}

uint64_t libdivide_u64_branchfree_do(uint64_t numer, const struct libdivide_u64_branchfree_t *denom) {
    uint64_t q = libdivide_mullhi_u64(denom->magic, numer);
    uint64_t t = ((numer - q) >> 1) + q;
    return t >> denom->more;
}

uint64_t libdivide_u64_recover(const struct libdivide_u64_t *denom) {
    uint8_t more = denom->more;
    uint8_t shift = more & LIBDIVIDE_64_SHIFT_MASK;

    if (!denom->magic) {
        return 1ULL << shift;
    } else if (!(more & LIBDIVIDE_ADD_MARKER)) {
        // We compute q = n/d = n*m / 2^(64 + shift)
        // Therefore we have d = 2^(64 + shift) / m
        // We need to ceil it.
        // We know d is not a power of 2, so m is not a power of 2,
        // so we can just add 1 to the floor
        uint64_t hi_dividend = 1ULL << shift;
        uint64_t rem_ignored;
        return 1 + libdivide_128_div_64_to_64(hi_dividend, 0, denom->magic, &rem_ignored);
    } else {
        // Here we wish to compute d = 2^(64+shift+1)/(m+2^64).
        // Notice (m + 2^64) is a 65 bit number. This gets hairy. See
        // libdivide_u32_recover for more on what we do here.
        // TODO: do something better than 128 bit math

        // Full n is a (potentially) 129 bit value
        // half_n is a 128 bit value
        // Compute the hi half of half_n. Low half is 0.
        uint64_t half_n_hi = 1ULL << shift, half_n_lo = 0;
        // d is a 65 bit value. The high bit is always set to 1.
        const uint64_t d_hi = 1, d_lo = denom->magic;
        // Note that the quotient is guaranteed <= 64 bits,
        // but the remainder may need 65!
        uint64_t r_hi, r_lo;
        uint64_t half_q = libdivide_128_div_128_to_64(half_n_hi, half_n_lo, d_hi, d_lo, &r_hi, &r_lo);
        // We computed 2^(64+shift)/(m+2^64)
        // Double the remainder ('dr') and check if that is larger than d
        // Note that d is a 65 bit value, so r1 is small and so r1 + r1
        // cannot overflow
        uint64_t dr_lo = r_lo + r_lo;
        uint64_t dr_hi = r_hi + r_hi + (dr_lo < r_lo); // last term is carry
        int dr_exceeds_d = (dr_hi > d_hi) || (dr_hi == d_hi && dr_lo >= d_lo);
        uint64_t full_q = half_q + half_q + (dr_exceeds_d ? 1 : 0);
        return full_q + 1;
    }
}

uint64_t libdivide_u64_branchfree_recover(const struct libdivide_u64_branchfree_t *denom) {
    uint8_t more = denom->more;
    uint8_t shift = more & LIBDIVIDE_64_SHIFT_MASK;

    if (!denom->magic) {
        return 1ULL << (shift + 1);
    } else {
        // Here we wish to compute d = 2^(64+shift+1)/(m+2^64).
        // Notice (m + 2^64) is a 65 bit number. This gets hairy. See
        // libdivide_u32_recover for more on what we do here.
        // TODO: do something better than 128 bit math

        // Full n is a (potentially) 129 bit value
        // half_n is a 128 bit value
        // Compute the hi half of half_n. Low half is 0.
        uint64_t half_n_hi = 1ULL << shift, half_n_lo = 0;
        // d is a 65 bit value. The high bit is always set to 1.
        const uint64_t d_hi = 1, d_lo = denom->magic;
        // Note that the quotient is guaranteed <= 64 bits,
        // but the remainder may need 65!
        uint64_t r_hi, r_lo;
        uint64_t half_q = libdivide_128_div_128_to_64(half_n_hi, half_n_lo, d_hi, d_lo, &r_hi, &r_lo);
        // We computed 2^(64+shift)/(m+2^64)
        // Double the remainder ('dr') and check if that is larger than d
        // Note that d is a 65 bit value, so r1 is small and so r1 + r1
        // cannot overflow
        uint64_t dr_lo = r_lo + r_lo;
        uint64_t dr_hi = r_hi + r_hi + (dr_lo < r_lo); // last term is carry
        int dr_exceeds_d = (dr_hi > d_hi) || (dr_hi == d_hi && dr_lo >= d_lo);
        uint64_t full_q = half_q + half_q + (dr_exceeds_d ? 1 : 0);
        return full_q + 1;
    }
}

/////////// SINT32

static inline struct libdivide_s32_t libdivide_internal_s32_gen(int32_t d, int branchfree) {
    if (d == 0) {
        LIBDIVIDE_ERROR("divider must be != 0");
    }

    struct libdivide_s32_t result;

    // If d is a power of 2, or negative a power of 2, we have to use a shift.
    // This is especially important because the magic algorithm fails for -1.
    // To check if d is a power of 2 or its inverse, it suffices to check
    // whether its absolute value has exactly one bit set. This works even for
    // INT_MIN, because abs(INT_MIN) == INT_MIN, and INT_MIN has one bit set
    // and is a power of 2.
    uint32_t ud = (uint32_t)d;
    uint32_t absD = (d < 0) ? -ud : ud;
    uint32_t floor_log_2_d = 31 - libdivide_count_leading_zeros32(absD);
    // check if exactly one bit is set,
    // don't care if absD is 0 since that's divide by zero
    if ((absD & (absD - 1)) == 0) {
        // Branchfree and normal paths are exactly the same
        result.magic = 0;
        result.more = floor_log_2_d | (d < 0 ? LIBDIVIDE_NEGATIVE_DIVISOR : 0);
    } else {
        LIBDIVIDE_ASSERT(floor_log_2_d >= 1);

        uint8_t more;
        // the dividend here is 2**(floor_log_2_d + 31), so the low 32 bit word
        // is 0 and the high word is floor_log_2_d - 1
        uint32_t rem, proposed_m;
        proposed_m = libdivide_64_div_32_to_32(1U << (floor_log_2_d - 1), 0, absD, &rem);
        const uint32_t e = absD - rem;

        // We are going to start with a power of floor_log_2_d - 1.
        // This works if works if e < 2**floor_log_2_d.
        if (!branchfree && e < (1U << floor_log_2_d)) {
            // This power works
            more = floor_log_2_d - 1;
        } else {
            // We need to go one higher. This should not make proposed_m
            // overflow, but it will make it negative when interpreted as an
            // int32_t.
            proposed_m += proposed_m;
            const uint32_t twice_rem = rem + rem;
            if (twice_rem >= absD || twice_rem < rem) proposed_m += 1;
            more = floor_log_2_d | LIBDIVIDE_ADD_MARKER;
        }

        proposed_m += 1;
        int32_t magic = (int32_t)proposed_m;

        // Mark if we are negative. Note we only negate the magic number in the
        // branchfull case.
        if (d < 0) {
            more |= LIBDIVIDE_NEGATIVE_DIVISOR;
            if (!branchfree) {
                magic = -magic;
            }
        }

        result.more = more;
        result.magic = magic;
    }
    return result;
}

struct libdivide_s32_t libdivide_s32_gen(int32_t d) {
    return libdivide_internal_s32_gen(d, 0);
}

struct libdivide_s32_branchfree_t libdivide_s32_branchfree_gen(int32_t d) {
    struct libdivide_s32_t tmp = libdivide_internal_s32_gen(d, 1);
    struct libdivide_s32_branchfree_t result = {tmp.magic, tmp.more};
    return result;
}

int32_t libdivide_s32_do(int32_t numer, const struct libdivide_s32_t *denom) {
    uint8_t more = denom->more;
    uint8_t shift = more & LIBDIVIDE_32_SHIFT_MASK;

    if (!denom->magic) {
        uint32_t sign = (int8_t)more >> 7;
        uint32_t mask = (1U << shift) - 1;
        uint32_t uq = numer + ((numer >> 31) & mask);
        int32_t q = (int32_t)uq;
        q >>= shift;
        q = (q ^ sign) - sign;
        return q;
    } else {
        uint32_t uq = (uint32_t)libdivide_mullhi_s32(denom->magic, numer);
        if (more & LIBDIVIDE_ADD_MARKER) {
            // must be arithmetic shift and then sign extend
            int32_t sign = (int8_t)more >> 7;
            // q += (more < 0 ? -numer : numer)
            // cast required to avoid UB
            uq += ((uint32_t)numer ^ sign) - sign;
        }
        int32_t q = (int32_t)uq;
        q >>= shift;
        q += (q < 0);
        return q;
    }
}

int32_t libdivide_s32_branchfree_do(int32_t numer, const struct libdivide_s32_branchfree_t *denom) {
    uint8_t more = denom->more;
    uint8_t shift = more & LIBDIVIDE_32_SHIFT_MASK;
    // must be arithmetic shift and then sign extend
    int32_t sign = (int8_t)more >> 7;
    int32_t magic = denom->magic;
    int32_t q = libdivide_mullhi_s32(magic, numer);
    q += numer;

    // If q is non-negative, we have nothing to do
    // If q is negative, we want to add either (2**shift)-1 if d is a power of
    // 2, or (2**shift) if it is not a power of 2
    uint32_t is_power_of_2 = (magic == 0);
    uint32_t q_sign = (uint32_t)(q >> 31);
    q += q_sign & ((1U << shift) - is_power_of_2);

    // Now arithmetic right shift
    q >>= shift;
    // Negate if needed
    q = (q ^ sign) - sign;

    return q;
}

int32_t libdivide_s32_recover(const struct libdivide_s32_t *denom) {
    uint8_t more = denom->more;
    uint8_t shift = more & LIBDIVIDE_32_SHIFT_MASK;
    if (!denom->magic) {
        uint32_t absD = 1U << shift;
        if (more & LIBDIVIDE_NEGATIVE_DIVISOR) {
            absD = -absD;
        }
        return (int32_t)absD;
    } else {
        // Unsigned math is much easier
        // We negate the magic number only in the branchfull case, and we don't
        // know which case we're in. However we have enough information to
        // determine the correct sign of the magic number. The divisor was
        // negative if LIBDIVIDE_NEGATIVE_DIVISOR is set. If ADD_MARKER is set,
        // the magic number's sign is opposite that of the divisor.
        // We want to compute the positive magic number.
        int negative_divisor = (more & LIBDIVIDE_NEGATIVE_DIVISOR);
        int magic_was_negated = (more & LIBDIVIDE_ADD_MARKER)
            ? denom->magic > 0 : denom->magic < 0;

        // Handle the power of 2 case (including branchfree)
        if (denom->magic == 0) {
            int32_t result = 1U << shift;
            return negative_divisor ? -result : result;
        }

        uint32_t d = (uint32_t)(magic_was_negated ? -denom->magic : denom->magic);
        uint64_t n = 1ULL << (32 + shift); // this shift cannot exceed 30
        uint32_t q = (uint32_t)(n / d);
        int32_t result = (int32_t)q;
        result += 1;
        return negative_divisor ? -result : result;
    }
}

int32_t libdivide_s32_branchfree_recover(const struct libdivide_s32_branchfree_t *denom) {
    return libdivide_s32_recover((const struct libdivide_s32_t *)denom);
}

///////////// SINT64

static inline struct libdivide_s64_t libdivide_internal_s64_gen(int64_t d, int branchfree) {
    if (d == 0) {
        LIBDIVIDE_ERROR("divider must be != 0");
    }

    struct libdivide_s64_t result;

    // If d is a power of 2, or negative a power of 2, we have to use a shift.
    // This is especially important because the magic algorithm fails for -1.
    // To check if d is a power of 2 or its inverse, it suffices to check
    // whether its absolute value has exactly one bit set.  This works even for
    // INT_MIN, because abs(INT_MIN) == INT_MIN, and INT_MIN has one bit set
    // and is a power of 2.
    uint64_t ud = (uint64_t)d;
    uint64_t absD = (d < 0) ? -ud : ud;
    uint32_t floor_log_2_d = 63 - libdivide_count_leading_zeros64(absD);
    // check if exactly one bit is set,
    // don't care if absD is 0 since that's divide by zero
    if ((absD & (absD - 1)) == 0) {
        // Branchfree and non-branchfree cases are the same
        result.magic = 0;
        result.more = floor_log_2_d | (d < 0 ? LIBDIVIDE_NEGATIVE_DIVISOR : 0);
    } else {
        // the dividend here is 2**(floor_log_2_d + 63), so the low 64 bit word
        // is 0 and the high word is floor_log_2_d - 1
        uint8_t more;
        uint64_t rem, proposed_m;
        proposed_m = libdivide_128_div_64_to_64(1ULL << (floor_log_2_d - 1), 0, absD, &rem);
        const uint64_t e = absD - rem;

        // We are going to start with a power of floor_log_2_d - 1.
        // This works if works if e < 2**floor_log_2_d.
        if (!branchfree && e < (1ULL << floor_log_2_d)) {
            // This power works
            more = floor_log_2_d - 1;
        } else {
            // We need to go one higher. This should not make proposed_m
            // overflow, but it will make it negative when interpreted as an
            // int32_t.
            proposed_m += proposed_m;
            const uint64_t twice_rem = rem + rem;
            if (twice_rem >= absD || twice_rem < rem) proposed_m += 1;
            // note that we only set the LIBDIVIDE_NEGATIVE_DIVISOR bit if we
            // also set ADD_MARKER this is an annoying optimization that
            // enables algorithm #4 to avoid the mask. However we always set it
            // in the branchfree case
            more = floor_log_2_d | LIBDIVIDE_ADD_MARKER;
        }
        proposed_m += 1;
        int64_t magic = (int64_t)proposed_m;

        // Mark if we are negative
        if (d < 0) {
            more |= LIBDIVIDE_NEGATIVE_DIVISOR;
            if (!branchfree) {
                magic = -magic;
            }
        }

        result.more = more;
        result.magic = magic;
    }
    return result;
}

struct libdivide_s64_t libdivide_s64_gen(int64_t d) {
    return libdivide_internal_s64_gen(d, 0);
}

struct libdivide_s64_branchfree_t libdivide_s64_branchfree_gen(int64_t d) {
    struct libdivide_s64_t tmp = libdivide_internal_s64_gen(d, 1);
    struct libdivide_s64_branchfree_t ret = {tmp.magic, tmp.more};
    return ret;
}

int64_t libdivide_s64_do(int64_t numer, const struct libdivide_s64_t *denom) {
    uint8_t more = denom->more;
    uint8_t shift = more & LIBDIVIDE_64_SHIFT_MASK;

    if (!denom->magic) { // shift path
        uint64_t mask = (1ULL << shift) - 1;
        uint64_t uq = numer + ((numer >> 63) & mask);
        int64_t q = (int64_t)uq;
        q >>= shift;
        // must be arithmetic shift and then sign-extend
        int64_t sign = (int8_t)more >> 7;
        q = (q ^ sign) - sign;
        return q;
    } else {
        uint64_t uq = (uint64_t)libdivide_mullhi_s64(denom->magic, numer);
        if (more & LIBDIVIDE_ADD_MARKER) {
            // must be arithmetic shift and then sign extend
            int64_t sign = (int8_t)more >> 7;
            // q += (more < 0 ? -numer : numer)
            // cast required to avoid UB
            uq += ((uint64_t)numer ^ sign) - sign;
        }
        int64_t q = (int64_t)uq;
        q >>= shift;
        q += (q < 0);
        return q;
    }
}

int64_t libdivide_s64_branchfree_do(int64_t numer, const struct libdivide_s64_branchfree_t *denom) {
    uint8_t more = denom->more;
    uint8_t shift = more & LIBDIVIDE_64_SHIFT_MASK;
    // must be arithmetic shift and then sign extend
    int64_t sign = (int8_t)more >> 7;
    int64_t magic = denom->magic;
    int64_t q = libdivide_mullhi_s64(magic, numer);
    q += numer;

    // If q is non-negative, we have nothing to do.
    // If q is negative, we want to add either (2**shift)-1 if d is a power of
    // 2, or (2**shift) if it is not a power of 2.
    uint64_t is_power_of_2 = (magic == 0);
    uint64_t q_sign = (uint64_t)(q >> 63);
    q += q_sign & ((1ULL << shift) - is_power_of_2);

    // Arithmetic right shift
    q >>= shift;
    // Negate if needed
    q = (q ^ sign) - sign;

    return q;
}

int64_t libdivide_s64_recover(const struct libdivide_s64_t *denom) {
    uint8_t more = denom->more;
    uint8_t shift = more & LIBDIVIDE_64_SHIFT_MASK;
    if (denom->magic == 0) { // shift path
        uint64_t absD = 1ULL << shift;
        if (more & LIBDIVIDE_NEGATIVE_DIVISOR) {
            absD = -absD;
        }
        return (int64_t)absD;
    } else {
        // Unsigned math is much easier
        int negative_divisor = (more & LIBDIVIDE_NEGATIVE_DIVISOR);
        int magic_was_negated = (more & LIBDIVIDE_ADD_MARKER)
            ? denom->magic > 0 : denom->magic < 0;

        uint64_t d = (uint64_t)(magic_was_negated ? -denom->magic : denom->magic);
        uint64_t n_hi = 1ULL << shift, n_lo = 0;
        uint64_t rem_ignored;
        uint64_t q = libdivide_128_div_64_to_64(n_hi, n_lo, d, &rem_ignored);
        int64_t result = (int64_t)(q + 1);
        if (negative_divisor) {
            result = -result;
        }
        return result;
    }
}

int64_t libdivide_s64_branchfree_recover(const struct libdivide_s64_branchfree_t *denom) {
    return libdivide_s64_recover((const struct libdivide_s64_t *)denom);
}

#if defined(LIBDIVIDE_AVX512)

static inline __m512i libdivide_u32_do_vector(__m512i numers, const struct libdivide_u32_t *denom);
static inline __m512i libdivide_s32_do_vector(__m512i numers, const struct libdivide_s32_t *denom);
static inline __m512i libdivide_u64_do_vector(__m512i numers, const struct libdivide_u64_t *denom);
static inline __m512i libdivide_s64_do_vector(__m512i numers, const struct libdivide_s64_t *denom);

static inline __m512i libdivide_u32_branchfree_do_vector(__m512i numers, const struct libdivide_u32_branchfree_t *denom);
static inline __m512i libdivide_s32_branchfree_do_vector(__m512i numers, const struct libdivide_s32_branchfree_t *denom);
static inline __m512i libdivide_u64_branchfree_do_vector(__m512i numers, const struct libdivide_u64_branchfree_t *denom);
static inline __m512i libdivide_s64_branchfree_do_vector(__m512i numers, const struct libdivide_s64_branchfree_t *denom);

//////// Internal Utility Functions

static inline __m512i libdivide_s64_signbits(__m512i v) {;
    return _mm512_srai_epi64(v, 63);
}

static inline __m512i libdivide_s64_shift_right_vector(__m512i v, int amt) {
    return _mm512_srai_epi64(v, amt);
}

// Here, b is assumed to contain one 32-bit value repeated.
static inline __m512i libdivide_mullhi_u32_vector(__m512i a, __m512i b) {
    __m512i hi_product_0Z2Z = _mm512_srli_epi64(_mm512_mul_epu32(a, b), 32);
    __m512i a1X3X = _mm512_srli_epi64(a, 32);
    __m512i mask = _mm512_set_epi32(-1, 0, -1, 0, -1, 0, -1, 0, -1, 0, -1, 0, -1, 0, -1, 0);
    __m512i hi_product_Z1Z3 = _mm512_and_si512(_mm512_mul_epu32(a1X3X, b), mask);
    return _mm512_or_si512(hi_product_0Z2Z, hi_product_Z1Z3);
}

// b is one 32-bit value repeated.
static inline __m512i libdivide_mullhi_s32_vector(__m512i a, __m512i b) {
    __m512i hi_product_0Z2Z = _mm512_srli_epi64(_mm512_mul_epi32(a, b), 32);
    __m512i a1X3X = _mm512_srli_epi64(a, 32);
    __m512i mask = _mm512_set_epi32(-1, 0, -1, 0, -1, 0, -1, 0, -1, 0, -1, 0, -1, 0, -1, 0);
    __m512i hi_product_Z1Z3 = _mm512_and_si512(_mm512_mul_epi32(a1X3X, b), mask);
    return _mm512_or_si512(hi_product_0Z2Z, hi_product_Z1Z3);
}

// Here, y is assumed to contain one 64-bit value repeated.
// https://stackoverflow.com/a/28827013
static inline __m512i libdivide_mullhi_u64_vector(__m512i x, __m512i y) {
    __m512i lomask = _mm512_set1_epi64(0xffffffff);
    __m512i xh = _mm512_shuffle_epi32(x, (_MM_PERM_ENUM) 0xB1);
    __m512i yh = _mm512_shuffle_epi32(y, (_MM_PERM_ENUM) 0xB1);
    __m512i w0 = _mm512_mul_epu32(x, y);
    __m512i w1 = _mm512_mul_epu32(x, yh);
    __m512i w2 = _mm512_mul_epu32(xh, y);
    __m512i w3 = _mm512_mul_epu32(xh, yh);
    __m512i w0h = _mm512_srli_epi64(w0, 32);
    __m512i s1 = _mm512_add_epi64(w1, w0h);
    __m512i s1l = _mm512_and_si512(s1, lomask);
    __m512i s1h = _mm512_srli_epi64(s1, 32);
    __m512i s2 = _mm512_add_epi64(w2, s1l);
    __m512i s2h = _mm512_srli_epi64(s2, 32);
    __m512i hi = _mm512_add_epi64(w3, s1h);
            hi = _mm512_add_epi64(hi, s2h);

    return hi;
}

// y is one 64-bit value repeated.
static inline __m512i libdivide_mullhi_s64_vector(__m512i x, __m512i y) {
    __m512i p = libdivide_mullhi_u64_vector(x, y);
    __m512i t1 = _mm512_and_si512(libdivide_s64_signbits(x), y);
    __m512i t2 = _mm512_and_si512(libdivide_s64_signbits(y), x);
    p = _mm512_sub_epi64(p, t1);
    p = _mm512_sub_epi64(p, t2);
    return p;
}

////////// UINT32

__m512i libdivide_u32_do_vector(__m512i numers, const struct libdivide_u32_t *denom) {
    uint8_t more = denom->more;
    if (!denom->magic) {
        return _mm512_srli_epi32(numers, more);
    }
    else {
        __m512i q = libdivide_mullhi_u32_vector(numers, _mm512_set1_epi32(denom->magic));
        if (more & LIBDIVIDE_ADD_MARKER) {
            // uint32_t t = ((numer - q) >> 1) + q;
            // return t >> denom->shift;
            uint32_t shift = more & LIBDIVIDE_32_SHIFT_MASK;
            __m512i t = _mm512_add_epi32(_mm512_srli_epi32(_mm512_sub_epi32(numers, q), 1), q);
            return _mm512_srli_epi32(t, shift);
        }
        else {
            return _mm512_srli_epi32(q, more);
        }
    }
}

__m512i libdivide_u32_branchfree_do_vector(__m512i numers, const struct libdivide_u32_branchfree_t *denom) {
    __m512i q = libdivide_mullhi_u32_vector(numers, _mm512_set1_epi32(denom->magic));
    __m512i t = _mm512_add_epi32(_mm512_srli_epi32(_mm512_sub_epi32(numers, q), 1), q);
    return _mm512_srli_epi32(t, denom->more);
}

////////// UINT64

__m512i libdivide_u64_do_vector(__m512i numers, const struct libdivide_u64_t *denom) {
    uint8_t more = denom->more;
    if (!denom->magic) {
        return _mm512_srli_epi64(numers, more);
    }
    else {
        __m512i q = libdivide_mullhi_u64_vector(numers, _mm512_set1_epi64(denom->magic));
        if (more & LIBDIVIDE_ADD_MARKER) {
            // uint32_t t = ((numer - q) >> 1) + q;
            // return t >> denom->shift;
            uint32_t shift = more & LIBDIVIDE_64_SHIFT_MASK;
            __m512i t = _mm512_add_epi64(_mm512_srli_epi64(_mm512_sub_epi64(numers, q), 1), q);
            return _mm512_srli_epi64(t, shift);
        }
        else {
            return _mm512_srli_epi64(q, more);
        }
    }
}

__m512i libdivide_u64_branchfree_do_vector(__m512i numers, const struct libdivide_u64_branchfree_t *denom) {
    __m512i q = libdivide_mullhi_u64_vector(numers, _mm512_set1_epi64(denom->magic));
    __m512i t = _mm512_add_epi64(_mm512_srli_epi64(_mm512_sub_epi64(numers, q), 1), q);
    return _mm512_srli_epi64(t, denom->more);
}

////////// SINT32

__m512i libdivide_s32_do_vector(__m512i numers, const struct libdivide_s32_t *denom) {
    uint8_t more = denom->more;
    if (!denom->magic) {
        uint32_t shift = more & LIBDIVIDE_32_SHIFT_MASK;
        uint32_t mask = (1U << shift) - 1;
        __m512i roundToZeroTweak = _mm512_set1_epi32(mask);
        // q = numer + ((numer >> 31) & roundToZeroTweak);
        __m512i q = _mm512_add_epi32(numers, _mm512_and_si512(_mm512_srai_epi32(numers, 31), roundToZeroTweak));
        q = _mm512_srai_epi32(q, shift);
        __m512i sign = _mm512_set1_epi32((int8_t)more >> 7);
        // q = (q ^ sign) - sign;
        q = _mm512_sub_epi32(_mm512_xor_si512(q, sign), sign);
        return q;
    }
    else {
        __m512i q = libdivide_mullhi_s32_vector(numers, _mm512_set1_epi32(denom->magic));
        if (more & LIBDIVIDE_ADD_MARKER) {
             // must be arithmetic shift
            __m512i sign = _mm512_set1_epi32((int8_t)more >> 7);
             // q += ((numer ^ sign) - sign);
            q = _mm512_add_epi32(q, _mm512_sub_epi32(_mm512_xor_si512(numers, sign), sign));
        }
        // q >>= shift
        q = _mm512_srai_epi32(q, more & LIBDIVIDE_32_SHIFT_MASK);
        q = _mm512_add_epi32(q, _mm512_srli_epi32(q, 31)); // q += (q < 0)
        return q;
    }
}

__m512i libdivide_s32_branchfree_do_vector(__m512i numers, const struct libdivide_s32_branchfree_t *denom) {
    int32_t magic = denom->magic;
    uint8_t more = denom->more;
    uint8_t shift = more & LIBDIVIDE_32_SHIFT_MASK;
     // must be arithmetic shift
    __m512i sign = _mm512_set1_epi32((int8_t)more >> 7);
    __m512i q = libdivide_mullhi_s32_vector(numers, _mm512_set1_epi32(magic));
    q = _mm512_add_epi32(q, numers); // q += numers

    // If q is non-negative, we have nothing to do
    // If q is negative, we want to add either (2**shift)-1 if d is
    // a power of 2, or (2**shift) if it is not a power of 2
    uint32_t is_power_of_2 = (magic == 0);
    __m512i q_sign = _mm512_srai_epi32(q, 31); // q_sign = q >> 31
    __m512i mask = _mm512_set1_epi32((1U << shift) - is_power_of_2);
    q = _mm512_add_epi32(q, _mm512_and_si512(q_sign, mask)); // q = q + (q_sign & mask)
    q = _mm512_srai_epi32(q, shift); // q >>= shift
    q = _mm512_sub_epi32(_mm512_xor_si512(q, sign), sign); // q = (q ^ sign) - sign
    return q;
}

////////// SINT64

__m512i libdivide_s64_do_vector(__m512i numers, const struct libdivide_s64_t *denom) {
    uint8_t more = denom->more;
    int64_t magic = denom->magic;
    if (magic == 0) { // shift path
        uint32_t shift = more & LIBDIVIDE_64_SHIFT_MASK;
        uint64_t mask = (1ULL << shift) - 1;
        __m512i roundToZeroTweak = _mm512_set1_epi64(mask);
        // q = numer + ((numer >> 63) & roundToZeroTweak);
        __m512i q = _mm512_add_epi64(numers, _mm512_and_si512(libdivide_s64_signbits(numers), roundToZeroTweak));
        q = libdivide_s64_shift_right_vector(q, shift);
        __m512i sign = _mm512_set1_epi32((int8_t)more >> 7);
         // q = (q ^ sign) - sign;
        q = _mm512_sub_epi64(_mm512_xor_si512(q, sign), sign);
        return q;
    }
    else {
        __m512i q = libdivide_mullhi_s64_vector(numers, _mm512_set1_epi64(magic));
        if (more & LIBDIVIDE_ADD_MARKER) {
            // must be arithmetic shift
            __m512i sign = _mm512_set1_epi32((int8_t)more >> 7);
            // q += ((numer ^ sign) - sign);
            q = _mm512_add_epi64(q, _mm512_sub_epi64(_mm512_xor_si512(numers, sign), sign));
        }
        // q >>= denom->mult_path.shift
        q = libdivide_s64_shift_right_vector(q, more & LIBDIVIDE_64_SHIFT_MASK);
        q = _mm512_add_epi64(q, _mm512_srli_epi64(q, 63)); // q += (q < 0)
        return q;
    }
}

__m512i libdivide_s64_branchfree_do_vector(__m512i numers, const struct libdivide_s64_branchfree_t *denom) {
    int64_t magic = denom->magic;
    uint8_t more = denom->more;
    uint8_t shift = more & LIBDIVIDE_64_SHIFT_MASK;
    // must be arithmetic shift
    __m512i sign = _mm512_set1_epi32((int8_t)more >> 7);

     // libdivide_mullhi_s64(numers, magic);
    __m512i q = libdivide_mullhi_s64_vector(numers, _mm512_set1_epi64(magic));
    q = _mm512_add_epi64(q, numers); // q += numers

    // If q is non-negative, we have nothing to do.
    // If q is negative, we want to add either (2**shift)-1 if d is
    // a power of 2, or (2**shift) if it is not a power of 2.
    uint32_t is_power_of_2 = (magic == 0);
    __m512i q_sign = libdivide_s64_signbits(q); // q_sign = q >> 63
    __m512i mask = _mm512_set1_epi64((1ULL << shift) - is_power_of_2);
    q = _mm512_add_epi64(q, _mm512_and_si512(q_sign, mask)); // q = q + (q_sign & mask)
    q = libdivide_s64_shift_right_vector(q, shift); // q >>= shift
    q = _mm512_sub_epi64(_mm512_xor_si512(q, sign), sign); // q = (q ^ sign) - sign
    return q;
}

#elif defined(LIBDIVIDE_AVX2)

static inline __m256i libdivide_u32_do_vector(__m256i numers, const struct libdivide_u32_t *denom);
static inline __m256i libdivide_s32_do_vector(__m256i numers, const struct libdivide_s32_t *denom);
static inline __m256i libdivide_u64_do_vector(__m256i numers, const struct libdivide_u64_t *denom);
static inline __m256i libdivide_s64_do_vector(__m256i numers, const struct libdivide_s64_t *denom);

static inline __m256i libdivide_u32_branchfree_do_vector(__m256i numers, const struct libdivide_u32_branchfree_t *denom);
static inline __m256i libdivide_s32_branchfree_do_vector(__m256i numers, const struct libdivide_s32_branchfree_t *denom);
static inline __m256i libdivide_u64_branchfree_do_vector(__m256i numers, const struct libdivide_u64_branchfree_t *denom);
static inline __m256i libdivide_s64_branchfree_do_vector(__m256i numers, const struct libdivide_s64_branchfree_t *denom);

//////// Internal Utility Functions

// Implementation of _mm256_srai_epi64(v, 63) (from AVX512).
static inline __m256i libdivide_s64_signbits(__m256i v) {
    __m256i hiBitsDuped = _mm256_shuffle_epi32(v, _MM_SHUFFLE(3, 3, 1, 1));
    __m256i signBits = _mm256_srai_epi32(hiBitsDuped, 31);
    return signBits;
}

// Implementation of _mm256_srai_epi64 (from AVX512).
static inline __m256i libdivide_s64_shift_right_vector(__m256i v, int amt) {
    const int b = 64 - amt;
    __m256i m = _mm256_set1_epi64x(1ULL << (b - 1));
    __m256i x = _mm256_srli_epi64(v, amt);
    __m256i result = _mm256_sub_epi64(_mm256_xor_si256(x, m), m);
    return result;
}

// Here, b is assumed to contain one 32-bit value repeated.
static inline __m256i libdivide_mullhi_u32_vector(__m256i a, __m256i b) {
    __m256i hi_product_0Z2Z = _mm256_srli_epi64(_mm256_mul_epu32(a, b), 32);
    __m256i a1X3X = _mm256_srli_epi64(a, 32);
    __m256i mask = _mm256_set_epi32(-1, 0, -1, 0, -1, 0, -1, 0);
    __m256i hi_product_Z1Z3 = _mm256_and_si256(_mm256_mul_epu32(a1X3X, b), mask);
    return _mm256_or_si256(hi_product_0Z2Z, hi_product_Z1Z3);
}

// b is one 32-bit value repeated.
static inline __m256i libdivide_mullhi_s32_vector(__m256i a, __m256i b) {
    __m256i hi_product_0Z2Z = _mm256_srli_epi64(_mm256_mul_epi32(a, b), 32);
    __m256i a1X3X = _mm256_srli_epi64(a, 32);
    __m256i mask = _mm256_set_epi32(-1, 0, -1, 0, -1, 0, -1, 0);
    __m256i hi_product_Z1Z3 = _mm256_and_si256(_mm256_mul_epi32(a1X3X, b), mask);
    return _mm256_or_si256(hi_product_0Z2Z, hi_product_Z1Z3);
}

// Here, y is assumed to contain one 64-bit value repeated.
// https://stackoverflow.com/a/28827013
static inline __m256i libdivide_mullhi_u64_vector(__m256i x, __m256i y) {
    __m256i lomask = _mm256_set1_epi64x(0xffffffff);
    __m256i xh = _mm256_shuffle_epi32(x, 0xB1);        // x0l, x0h, x1l, x1h
    __m256i yh = _mm256_shuffle_epi32(y, 0xB1);        // y0l, y0h, y1l, y1h
    __m256i w0 = _mm256_mul_epu32(x, y);               // x0l*y0l, x1l*y1l
    __m256i w1 = _mm256_mul_epu32(x, yh);              // x0l*y0h, x1l*y1h
    __m256i w2 = _mm256_mul_epu32(xh, y);              // x0h*y0l, x1h*y0l
    __m256i w3 = _mm256_mul_epu32(xh, yh);             // x0h*y0h, x1h*y1h
    __m256i w0h = _mm256_srli_epi64(w0, 32);
    __m256i s1 = _mm256_add_epi64(w1, w0h);
    __m256i s1l = _mm256_and_si256(s1, lomask);
    __m256i s1h = _mm256_srli_epi64(s1, 32);
    __m256i s2 = _mm256_add_epi64(w2, s1l);
    __m256i s2h = _mm256_srli_epi64(s2, 32);
    __m256i hi = _mm256_add_epi64(w3, s1h);
            hi = _mm256_add_epi64(hi, s2h);

    return hi;
}

// y is one 64-bit value repeated.
static inline __m256i libdivide_mullhi_s64_vector(__m256i x, __m256i y) {
    __m256i p = libdivide_mullhi_u64_vector(x, y);
    __m256i t1 = _mm256_and_si256(libdivide_s64_signbits(x), y);
    __m256i t2 = _mm256_and_si256(libdivide_s64_signbits(y), x);
    p = _mm256_sub_epi64(p, t1);
    p = _mm256_sub_epi64(p, t2);
    return p;
}

////////// UINT32

__m256i libdivide_u32_do_vector(__m256i numers, const struct libdivide_u32_t *denom) {
    uint8_t more = denom->more;
    if (!denom->magic) {
        return _mm256_srli_epi32(numers, more);
    }
    else {
        __m256i q = libdivide_mullhi_u32_vector(numers, _mm256_set1_epi32(denom->magic));
        if (more & LIBDIVIDE_ADD_MARKER) {
            // uint32_t t = ((numer - q) >> 1) + q;
            // return t >> denom->shift;
            uint32_t shift = more & LIBDIVIDE_32_SHIFT_MASK;
            __m256i t = _mm256_add_epi32(_mm256_srli_epi32(_mm256_sub_epi32(numers, q), 1), q);
            return _mm256_srli_epi32(t, shift);
        }
        else {
            return _mm256_srli_epi32(q, more);
        }
    }
}

__m256i libdivide_u32_branchfree_do_vector(__m256i numers, const struct libdivide_u32_branchfree_t *denom) {
    __m256i q = libdivide_mullhi_u32_vector(numers, _mm256_set1_epi32(denom->magic));
    __m256i t = _mm256_add_epi32(_mm256_srli_epi32(_mm256_sub_epi32(numers, q), 1), q);
    return _mm256_srli_epi32(t, denom->more);
}

////////// UINT64

__m256i libdivide_u64_do_vector(__m256i numers, const struct libdivide_u64_t *denom) {
    uint8_t more = denom->more;
    if (!denom->magic) {
        return _mm256_srli_epi64(numers, more);
    }
    else {
        __m256i q = libdivide_mullhi_u64_vector(numers, _mm256_set1_epi64x(denom->magic));
        if (more & LIBDIVIDE_ADD_MARKER) {
            // uint32_t t = ((numer - q) >> 1) + q;
            // return t >> denom->shift;
            uint32_t shift = more & LIBDIVIDE_64_SHIFT_MASK;
            __m256i t = _mm256_add_epi64(_mm256_srli_epi64(_mm256_sub_epi64(numers, q), 1), q);
            return _mm256_srli_epi64(t, shift);
        }
        else {
            return _mm256_srli_epi64(q, more);
        }
    }
}

__m256i libdivide_u64_branchfree_do_vector(__m256i numers, const struct libdivide_u64_branchfree_t *denom) {
    __m256i q = libdivide_mullhi_u64_vector(numers, _mm256_set1_epi64x(denom->magic));
    __m256i t = _mm256_add_epi64(_mm256_srli_epi64(_mm256_sub_epi64(numers, q), 1), q);
    return _mm256_srli_epi64(t, denom->more);
}

////////// SINT32

__m256i libdivide_s32_do_vector(__m256i numers, const struct libdivide_s32_t *denom) {
    uint8_t more = denom->more;
    if (!denom->magic) {
        uint32_t shift = more & LIBDIVIDE_32_SHIFT_MASK;
        uint32_t mask = (1U << shift) - 1;
        __m256i roundToZeroTweak = _mm256_set1_epi32(mask);
        // q = numer + ((numer >> 31) & roundToZeroTweak);
        __m256i q = _mm256_add_epi32(numers, _mm256_and_si256(_mm256_srai_epi32(numers, 31), roundToZeroTweak));
        q = _mm256_srai_epi32(q, shift);
        __m256i sign = _mm256_set1_epi32((int8_t)more >> 7);
        // q = (q ^ sign) - sign;
        q = _mm256_sub_epi32(_mm256_xor_si256(q, sign), sign);
        return q;
    }
    else {
        __m256i q = libdivide_mullhi_s32_vector(numers, _mm256_set1_epi32(denom->magic));
        if (more & LIBDIVIDE_ADD_MARKER) {
             // must be arithmetic shift
            __m256i sign = _mm256_set1_epi32((int8_t)more >> 7);
             // q += ((numer ^ sign) - sign);
            q = _mm256_add_epi32(q, _mm256_sub_epi32(_mm256_xor_si256(numers, sign), sign));
        }
        // q >>= shift
        q = _mm256_srai_epi32(q, more & LIBDIVIDE_32_SHIFT_MASK);
        q = _mm256_add_epi32(q, _mm256_srli_epi32(q, 31)); // q += (q < 0)
        return q;
    }
}

__m256i libdivide_s32_branchfree_do_vector(__m256i numers, const struct libdivide_s32_branchfree_t *denom) {
    int32_t magic = denom->magic;
    uint8_t more = denom->more;
    uint8_t shift = more & LIBDIVIDE_32_SHIFT_MASK;
     // must be arithmetic shift
    __m256i sign = _mm256_set1_epi32((int8_t)more >> 7);
    __m256i q = libdivide_mullhi_s32_vector(numers, _mm256_set1_epi32(magic));
    q = _mm256_add_epi32(q, numers); // q += numers

    // If q is non-negative, we have nothing to do
    // If q is negative, we want to add either (2**shift)-1 if d is
    // a power of 2, or (2**shift) if it is not a power of 2
    uint32_t is_power_of_2 = (magic == 0);
    __m256i q_sign = _mm256_srai_epi32(q, 31); // q_sign = q >> 31
    __m256i mask = _mm256_set1_epi32((1U << shift) - is_power_of_2);
    q = _mm256_add_epi32(q, _mm256_and_si256(q_sign, mask)); // q = q + (q_sign & mask)
    q = _mm256_srai_epi32(q, shift); // q >>= shift
    q = _mm256_sub_epi32(_mm256_xor_si256(q, sign), sign); // q = (q ^ sign) - sign
    return q;
}

////////// SINT64

__m256i libdivide_s64_do_vector(__m256i numers, const struct libdivide_s64_t *denom) {
    uint8_t more = denom->more;
    int64_t magic = denom->magic;
    if (magic == 0) { // shift path
        uint32_t shift = more & LIBDIVIDE_64_SHIFT_MASK;
        uint64_t mask = (1ULL << shift) - 1;
        __m256i roundToZeroTweak = _mm256_set1_epi64x(mask);
        // q = numer + ((numer >> 63) & roundToZeroTweak);
        __m256i q = _mm256_add_epi64(numers, _mm256_and_si256(libdivide_s64_signbits(numers), roundToZeroTweak));
        q = libdivide_s64_shift_right_vector(q, shift);
        __m256i sign = _mm256_set1_epi32((int8_t)more >> 7);
         // q = (q ^ sign) - sign;
        q = _mm256_sub_epi64(_mm256_xor_si256(q, sign), sign);
        return q;
    }
    else {
        __m256i q = libdivide_mullhi_s64_vector(numers, _mm256_set1_epi64x(magic));
        if (more & LIBDIVIDE_ADD_MARKER) {
            // must be arithmetic shift
            __m256i sign = _mm256_set1_epi32((int8_t)more >> 7);
            // q += ((numer ^ sign) - sign);
            q = _mm256_add_epi64(q, _mm256_sub_epi64(_mm256_xor_si256(numers, sign), sign));
        }
        // q >>= denom->mult_path.shift
        q = libdivide_s64_shift_right_vector(q, more & LIBDIVIDE_64_SHIFT_MASK);
        q = _mm256_add_epi64(q, _mm256_srli_epi64(q, 63)); // q += (q < 0)
        return q;
    }
}

__m256i libdivide_s64_branchfree_do_vector(__m256i numers, const struct libdivide_s64_branchfree_t *denom) {
    int64_t magic = denom->magic;
    uint8_t more = denom->more;
    uint8_t shift = more & LIBDIVIDE_64_SHIFT_MASK;
    // must be arithmetic shift
    __m256i sign = _mm256_set1_epi32((int8_t)more >> 7);

     // libdivide_mullhi_s64(numers, magic);
    __m256i q = libdivide_mullhi_s64_vector(numers, _mm256_set1_epi64x(magic));
    q = _mm256_add_epi64(q, numers); // q += numers

    // If q is non-negative, we have nothing to do.
    // If q is negative, we want to add either (2**shift)-1 if d is
    // a power of 2, or (2**shift) if it is not a power of 2.
    uint32_t is_power_of_2 = (magic == 0);
    __m256i q_sign = libdivide_s64_signbits(q); // q_sign = q >> 63
    __m256i mask = _mm256_set1_epi64x((1ULL << shift) - is_power_of_2);
    q = _mm256_add_epi64(q, _mm256_and_si256(q_sign, mask)); // q = q + (q_sign & mask)
    q = libdivide_s64_shift_right_vector(q, shift); // q >>= shift
    q = _mm256_sub_epi64(_mm256_xor_si256(q, sign), sign); // q = (q ^ sign) - sign
    return q;
}

#elif defined(LIBDIVIDE_SSE2)

static inline __m128i libdivide_u32_do_vector(__m128i numers, const struct libdivide_u32_t *denom);
static inline __m128i libdivide_s32_do_vector(__m128i numers, const struct libdivide_s32_t *denom);
static inline __m128i libdivide_u64_do_vector(__m128i numers, const struct libdivide_u64_t *denom);
static inline __m128i libdivide_s64_do_vector(__m128i numers, const struct libdivide_s64_t *denom);

static inline __m128i libdivide_u32_branchfree_do_vector(__m128i numers, const struct libdivide_u32_branchfree_t *denom);
static inline __m128i libdivide_s32_branchfree_do_vector(__m128i numers, const struct libdivide_s32_branchfree_t *denom);
static inline __m128i libdivide_u64_branchfree_do_vector(__m128i numers, const struct libdivide_u64_branchfree_t *denom);
static inline __m128i libdivide_s64_branchfree_do_vector(__m128i numers, const struct libdivide_s64_branchfree_t *denom);

//////// Internal Utility Functions

// Implementation of _mm_srai_epi64(v, 63) (from AVX512).
static inline __m128i libdivide_s64_signbits(__m128i v) {
    __m128i hiBitsDuped = _mm_shuffle_epi32(v, _MM_SHUFFLE(3, 3, 1, 1));
    __m128i signBits = _mm_srai_epi32(hiBitsDuped, 31);
    return signBits;
}

// Implementation of _mm_srai_epi64 (from AVX512).
static inline __m128i libdivide_s64_shift_right_vector(__m128i v, int amt) {
    const int b = 64 - amt;
    __m128i m = _mm_set1_epi64x(1ULL << (b - 1));
    __m128i x = _mm_srli_epi64(v, amt);
    __m128i result = _mm_sub_epi64(_mm_xor_si128(x, m), m);
    return result;
}

// Here, b is assumed to contain one 32-bit value repeated.
static inline __m128i libdivide_mullhi_u32_vector(__m128i a, __m128i b) {
    __m128i hi_product_0Z2Z = _mm_srli_epi64(_mm_mul_epu32(a, b), 32);
    __m128i a1X3X = _mm_srli_epi64(a, 32);
    __m128i mask = _mm_set_epi32(-1, 0, -1, 0);
    __m128i hi_product_Z1Z3 = _mm_and_si128(_mm_mul_epu32(a1X3X, b), mask);
    return _mm_or_si128(hi_product_0Z2Z, hi_product_Z1Z3);
}

// SSE2 does not have a signed multiplication instruction, but we can convert
// unsigned to signed pretty efficiently. Again, b is just a 32 bit value
// repeated four times.
static inline __m128i libdivide_mullhi_s32_vector(__m128i a, __m128i b) {
    __m128i p = libdivide_mullhi_u32_vector(a, b);
    // t1 = (a >> 31) & y, arithmetic shift
    __m128i t1 = _mm_and_si128(_mm_srai_epi32(a, 31), b);
    __m128i t2 = _mm_and_si128(_mm_srai_epi32(b, 31), a);
    p = _mm_sub_epi32(p, t1);
    p = _mm_sub_epi32(p, t2);
    return p;
}

// Here, y is assumed to contain one 64-bit value repeated.
// https://stackoverflow.com/a/28827013
static inline __m128i libdivide_mullhi_u64_vector(__m128i x, __m128i y) {
    __m128i lomask = _mm_set1_epi64x(0xffffffff);
    __m128i xh = _mm_shuffle_epi32(x, 0xB1);        // x0l, x0h, x1l, x1h
    __m128i yh = _mm_shuffle_epi32(y, 0xB1);        // y0l, y0h, y1l, y1h
    __m128i w0 = _mm_mul_epu32(x, y);               // x0l*y0l, x1l*y1l
    __m128i w1 = _mm_mul_epu32(x, yh);              // x0l*y0h, x1l*y1h
    __m128i w2 = _mm_mul_epu32(xh, y);              // x0h*y0l, x1h*y0l
    __m128i w3 = _mm_mul_epu32(xh, yh);             // x0h*y0h, x1h*y1h
    __m128i w0h = _mm_srli_epi64(w0, 32);
    __m128i s1 = _mm_add_epi64(w1, w0h);
    __m128i s1l = _mm_and_si128(s1, lomask);
    __m128i s1h = _mm_srli_epi64(s1, 32);
    __m128i s2 = _mm_add_epi64(w2, s1l);
    __m128i s2h = _mm_srli_epi64(s2, 32);
    __m128i hi = _mm_add_epi64(w3, s1h);
            hi = _mm_add_epi64(hi, s2h);

    return hi;
}

// y is one 64-bit value repeated.
static inline __m128i libdivide_mullhi_s64_vector(__m128i x, __m128i y) {
    __m128i p = libdivide_mullhi_u64_vector(x, y);
    __m128i t1 = _mm_and_si128(libdivide_s64_signbits(x), y);
    __m128i t2 = _mm_and_si128(libdivide_s64_signbits(y), x);
    p = _mm_sub_epi64(p, t1);
    p = _mm_sub_epi64(p, t2);
    return p;
}

////////// UINT32

__m128i libdivide_u32_do_vector(__m128i numers, const struct libdivide_u32_t *denom) {
    uint8_t more = denom->more;
    if (!denom->magic) {
        return _mm_srli_epi32(numers, more);
    }
    else {
        __m128i q = libdivide_mullhi_u32_vector(numers, _mm_set1_epi32(denom->magic));
        if (more & LIBDIVIDE_ADD_MARKER) {
            // uint32_t t = ((numer - q) >> 1) + q;
            // return t >> denom->shift;
            uint32_t shift = more & LIBDIVIDE_32_SHIFT_MASK;
            __m128i t = _mm_add_epi32(_mm_srli_epi32(_mm_sub_epi32(numers, q), 1), q);
            return _mm_srli_epi32(t, shift);
        }
        else {
            return _mm_srli_epi32(q, more);
        }
    }
}

__m128i libdivide_u32_branchfree_do_vector(__m128i numers, const struct libdivide_u32_branchfree_t *denom) {
    __m128i q = libdivide_mullhi_u32_vector(numers, _mm_set1_epi32(denom->magic));
    __m128i t = _mm_add_epi32(_mm_srli_epi32(_mm_sub_epi32(numers, q), 1), q);
    return _mm_srli_epi32(t, denom->more);
}

////////// UINT64

__m128i libdivide_u64_do_vector(__m128i numers, const struct libdivide_u64_t *denom) {
    uint8_t more = denom->more;
    if (!denom->magic) {
        return _mm_srli_epi64(numers, more);
    }
    else {
        __m128i q = libdivide_mullhi_u64_vector(numers, _mm_set1_epi64x(denom->magic));
        if (more & LIBDIVIDE_ADD_MARKER) {
            // uint32_t t = ((numer - q) >> 1) + q;
            // return t >> denom->shift;
            uint32_t shift = more & LIBDIVIDE_64_SHIFT_MASK;
            __m128i t = _mm_add_epi64(_mm_srli_epi64(_mm_sub_epi64(numers, q), 1), q);
            return _mm_srli_epi64(t, shift);
        }
        else {
            return _mm_srli_epi64(q, more);
        }
    }
}

__m128i libdivide_u64_branchfree_do_vector(__m128i numers, const struct libdivide_u64_branchfree_t *denom) {
    __m128i q = libdivide_mullhi_u64_vector(numers, _mm_set1_epi64x(denom->magic));
    __m128i t = _mm_add_epi64(_mm_srli_epi64(_mm_sub_epi64(numers, q), 1), q);
    return _mm_srli_epi64(t, denom->more);
}

////////// SINT32

__m128i libdivide_s32_do_vector(__m128i numers, const struct libdivide_s32_t *denom) {
    uint8_t more = denom->more;
    if (!denom->magic) {
        uint32_t shift = more & LIBDIVIDE_32_SHIFT_MASK;
        uint32_t mask = (1U << shift) - 1;
        __m128i roundToZeroTweak = _mm_set1_epi32(mask);
        // q = numer + ((numer >> 31) & roundToZeroTweak);
        __m128i q = _mm_add_epi32(numers, _mm_and_si128(_mm_srai_epi32(numers, 31), roundToZeroTweak));
        q = _mm_srai_epi32(q, shift);
        __m128i sign = _mm_set1_epi32((int8_t)more >> 7);
        // q = (q ^ sign) - sign;
        q = _mm_sub_epi32(_mm_xor_si128(q, sign), sign);
        return q;
    }
    else {
        __m128i q = libdivide_mullhi_s32_vector(numers, _mm_set1_epi32(denom->magic));
        if (more & LIBDIVIDE_ADD_MARKER) {
             // must be arithmetic shift
            __m128i sign = _mm_set1_epi32((int8_t)more >> 7);
             // q += ((numer ^ sign) - sign);
            q = _mm_add_epi32(q, _mm_sub_epi32(_mm_xor_si128(numers, sign), sign));
        }
        // q >>= shift
        q = _mm_srai_epi32(q, more & LIBDIVIDE_32_SHIFT_MASK);
        q = _mm_add_epi32(q, _mm_srli_epi32(q, 31)); // q += (q < 0)
        return q;
    }
}

__m128i libdivide_s32_branchfree_do_vector(__m128i numers, const struct libdivide_s32_branchfree_t *denom) {
    int32_t magic = denom->magic;
    uint8_t more = denom->more;
    uint8_t shift = more & LIBDIVIDE_32_SHIFT_MASK;
     // must be arithmetic shift
    __m128i sign = _mm_set1_epi32((int8_t)more >> 7);
    __m128i q = libdivide_mullhi_s32_vector(numers, _mm_set1_epi32(magic));
    q = _mm_add_epi32(q, numers); // q += numers

    // If q is non-negative, we have nothing to do
    // If q is negative, we want to add either (2**shift)-1 if d is
    // a power of 2, or (2**shift) if it is not a power of 2
    uint32_t is_power_of_2 = (magic == 0);
    __m128i q_sign = _mm_srai_epi32(q, 31); // q_sign = q >> 31
    __m128i mask = _mm_set1_epi32((1U << shift) - is_power_of_2);
    q = _mm_add_epi32(q, _mm_and_si128(q_sign, mask)); // q = q + (q_sign & mask)
    q = _mm_srai_epi32(q, shift); // q >>= shift
    q = _mm_sub_epi32(_mm_xor_si128(q, sign), sign); // q = (q ^ sign) - sign
    return q;
}

////////// SINT64

__m128i libdivide_s64_do_vector(__m128i numers, const struct libdivide_s64_t *denom) {
    uint8_t more = denom->more;
    int64_t magic = denom->magic;
    if (magic == 0) { // shift path
        uint32_t shift = more & LIBDIVIDE_64_SHIFT_MASK;
        uint64_t mask = (1ULL << shift) - 1;
        __m128i roundToZeroTweak = _mm_set1_epi64x(mask);
        // q = numer + ((numer >> 63) & roundToZeroTweak);
        __m128i q = _mm_add_epi64(numers, _mm_and_si128(libdivide_s64_signbits(numers), roundToZeroTweak));
        q = libdivide_s64_shift_right_vector(q, shift);
        __m128i sign = _mm_set1_epi32((int8_t)more >> 7);
         // q = (q ^ sign) - sign;
        q = _mm_sub_epi64(_mm_xor_si128(q, sign), sign);
        return q;
    }
    else {
        __m128i q = libdivide_mullhi_s64_vector(numers, _mm_set1_epi64x(magic));
        if (more & LIBDIVIDE_ADD_MARKER) {
            // must be arithmetic shift
            __m128i sign = _mm_set1_epi32((int8_t)more >> 7);
            // q += ((numer ^ sign) - sign);
            q = _mm_add_epi64(q, _mm_sub_epi64(_mm_xor_si128(numers, sign), sign));
        }
        // q >>= denom->mult_path.shift
        q = libdivide_s64_shift_right_vector(q, more & LIBDIVIDE_64_SHIFT_MASK);
        q = _mm_add_epi64(q, _mm_srli_epi64(q, 63)); // q += (q < 0)
        return q;
    }
}

__m128i libdivide_s64_branchfree_do_vector(__m128i numers, const struct libdivide_s64_branchfree_t *denom) {
    int64_t magic = denom->magic;
    uint8_t more = denom->more;
    uint8_t shift = more & LIBDIVIDE_64_SHIFT_MASK;
    // must be arithmetic shift
    __m128i sign = _mm_set1_epi32((int8_t)more >> 7);

     // libdivide_mullhi_s64(numers, magic);
    __m128i q = libdivide_mullhi_s64_vector(numers, _mm_set1_epi64x(magic));
    q = _mm_add_epi64(q, numers); // q += numers

    // If q is non-negative, we have nothing to do.
    // If q is negative, we want to add either (2**shift)-1 if d is
    // a power of 2, or (2**shift) if it is not a power of 2.
    uint32_t is_power_of_2 = (magic == 0);
    __m128i q_sign = libdivide_s64_signbits(q); // q_sign = q >> 63
    __m128i mask = _mm_set1_epi64x((1ULL << shift) - is_power_of_2);
    q = _mm_add_epi64(q, _mm_and_si128(q_sign, mask)); // q = q + (q_sign & mask)
    q = libdivide_s64_shift_right_vector(q, shift); // q >>= shift
    q = _mm_sub_epi64(_mm_xor_si128(q, sign), sign); // q = (q ^ sign) - sign
    return q;
}

#endif

/////////// C++ stuff

#ifdef __cplusplus

// The C++ divider class is templated on both an integer type
// (like uint64_t) and an algorithm type.
// * BRANCHFULL is the default algorithm type.
// * BRANCHFREE is the branchfree algorithm type.
enum {
    BRANCHFULL,
    BRANCHFREE
};

#if defined(LIBDIVIDE_AVX512)
    #define LIBDIVIDE_VECTOR_TYPE __m512i
#elif defined(LIBDIVIDE_AVX2)
    #define LIBDIVIDE_VECTOR_TYPE __m256i
#elif defined(LIBDIVIDE_SSE2)
    #define LIBDIVIDE_VECTOR_TYPE __m128i
#endif

#if !defined(LIBDIVIDE_VECTOR_TYPE)
    #define LIBDIVIDE_DIVIDE_VECTOR(ALGO)
#else
    #define LIBDIVIDE_DIVIDE_VECTOR(ALGO) \
        LIBDIVIDE_VECTOR_TYPE divide(LIBDIVIDE_VECTOR_TYPE n) const { \
            return libdivide_##ALGO##_do_vector(n, &denom); \
        }
#endif

// The DISPATCHER_GEN() macro generates C++ methods (for the given integer
// and algorithm types) that redirect to libdivide's C API.
#define DISPATCHER_GEN(T, ALGO) \
    libdivide_##ALGO##_t denom; \
    dispatcher() { } \
    dispatcher(T d) \
        : denom(libdivide_##ALGO##_gen(d)) \
    { } \
    T divide(T n) const { \
        return libdivide_##ALGO##_do(n, &denom); \
    } \
    LIBDIVIDE_DIVIDE_VECTOR(ALGO) \
    T recover() const { \
        return libdivide_##ALGO##_recover(&denom); \
    }

// The dispatcher selects a specific division algorithm for a given
// type and ALGO using partial template specialization.
template<bool IS_INTEGRAL, bool IS_SIGNED, int SIZEOF, int ALGO> struct dispatcher { };

template<> struct dispatcher<true, true, sizeof(int32_t), BRANCHFULL> { DISPATCHER_GEN(int32_t, s32) };
template<> struct dispatcher<true, true, sizeof(int32_t), BRANCHFREE> { DISPATCHER_GEN(int32_t, s32_branchfree) };
template<> struct dispatcher<true, false, sizeof(uint32_t), BRANCHFULL> { DISPATCHER_GEN(uint32_t, u32) };
template<> struct dispatcher<true, false, sizeof(uint32_t), BRANCHFREE> { DISPATCHER_GEN(uint32_t, u32_branchfree) };
template<> struct dispatcher<true, true, sizeof(int64_t), BRANCHFULL> { DISPATCHER_GEN(int64_t, s64) };
template<> struct dispatcher<true, true, sizeof(int64_t), BRANCHFREE> { DISPATCHER_GEN(int64_t, s64_branchfree) };
template<> struct dispatcher<true, false, sizeof(uint64_t), BRANCHFULL> { DISPATCHER_GEN(uint64_t, u64) };
template<> struct dispatcher<true, false, sizeof(uint64_t), BRANCHFREE> { DISPATCHER_GEN(uint64_t, u64_branchfree) };

// This is the main divider class for use by the user (C++ API).
// The actual division algorithm is selected using the dispatcher struct
// based on the integer and algorithm template parameters.
template<typename T, int ALGO = BRANCHFULL>
class divider {
public:
    // We leave the default constructor empty so that creating
    // an array of dividers and then initializing them
    // later doesn't slow us down.
    divider() { }

    // Constructor that takes the divisor as a parameter
    divider(T d) : div(d) { }

    // Divides n by the divisor
    T divide(T n) const {
        return div.divide(n);
    }

    // Recovers the divisor, returns the value that was
    // used to initialize this divider object.
    T recover() const {
        return div.recover();
    }

    bool operator==(const divider<T, ALGO>& other) const {
        return div.denom.magic == other.denom.magic &&
               div.denom.more == other.denom.more;
    }

    bool operator!=(const divider<T, ALGO>& other) const {
        return !(*this == other);
    }

#if defined(LIBDIVIDE_VECTOR_TYPE)
    // Treats the vector as packed integer values with the same type as
    // the divider (e.g. s32, u32, s64, u64) and divides each of
    // them by the divider, returning the packed quotients.
    LIBDIVIDE_VECTOR_TYPE divide(LIBDIVIDE_VECTOR_TYPE n) const {
        return div.divide(n);
    }
#endif

private:
    // Storage for the actual divisor
    dispatcher<std::is_integral<T>::value,
               std::is_signed<T>::value, sizeof(T), ALGO> div;
};

// Overload of operator / for scalar division
template<typename T, int ALGO>
T operator/(T n, const divider<T, ALGO>& div) {
    return div.divide(n);
}

// Overload of operator /= for scalar division
template<typename T, int ALGO>
T& operator/=(T& n, const divider<T, ALGO>& div) {
    n = div.divide(n);
    return n;
}

#if defined(LIBDIVIDE_VECTOR_TYPE)
    // Overload of operator / for vector division
    template<typename T, int ALGO>
    LIBDIVIDE_VECTOR_TYPE operator/(LIBDIVIDE_VECTOR_TYPE n, const divider<T, ALGO>& div) {
        return div.divide(n);
    }
    // Overload of operator /= for vector division
    template<typename T, int ALGO>
    LIBDIVIDE_VECTOR_TYPE& operator/=(LIBDIVIDE_VECTOR_TYPE& n, const divider<T, ALGO>& div) {
        n = div.divide(n);
        return n;
    }
#endif

// libdivdie::branchfree_divider<T>
template <typename T>
using branchfree_divider = divider<T, BRANCHFREE>;

}  // namespace libdivide

#endif  // __cplusplus

#endif  // NUMPY_CORE_INCLUDE_NUMPY_LIBDIVIDE_LIBDIVIDE_H_
```
