## Supplementary software v0.2.1 for "Virtual control arms for paediatric myopia trials: external validation of axial-elongation models": ufuncobject.h

```
#ifndef NUMPY_CORE_INCLUDE_NUMPY_UFUNCOBJECT_H_
#define NUMPY_CORE_INCLUDE_NUMPY_UFUNCOBJECT_H_

#include <numpy/npy_math.h>
#include <numpy/npy_common.h>

#ifdef __cplusplus
extern "C" {
#endif

/*
 * The legacy generic inner loop for a standard element-wise or
 * generalized ufunc.
 */
typedef void (*PyUFuncGenericFunction)
            (char **args,
             npy_intp const *dimensions,
             npy_intp const *strides,
             void *innerloopdata);

/*
 * The most generic one-dimensional inner loop for
 * a masked standard element-wise ufunc. "Masked" here means that it skips
 * doing calculations on any items for which the maskptr array has a true
 * value.
 */
typedef void (PyUFunc_MaskedStridedInnerLoopFunc)(
                char **dataptrs, npy_intp *strides,
                char *maskptr, npy_intp mask_stride,
                npy_intp count,
                NpyAuxData *innerloopdata);

/* Forward declaration for the type resolver and loop selector typedefs */
struct _tagPyUFuncObject;

/*
 * Given the operands for calling a ufunc, should determine the
 * calculation input and output data types and return an inner loop function.
 * This function should validate that the casting rule is being followed,
 * and fail if it is not.
 *
 * For backwards compatibility, the regular type resolution function does not
 * support auxiliary data with object semantics. The type resolution call
 * which returns a masked generic function returns a standard NpyAuxData
 * object, for which the NPY_AUXDATA_FREE and NPY_AUXDATA_CLONE macros
 * work.
 *
 * ufunc:             The ufunc object.
 * casting:           The 'casting' parameter provided to the ufunc.
 * operands:          An array of length (ufunc->nin + ufunc->nout),
 *                    with the output parameters possibly NULL.
 * type_tup:          Either NULL, or the type_tup passed to the ufunc.
 * out_dtypes:        An array which should be populated with new
 *                    references to (ufunc->nin + ufunc->nout) new
 *                    dtypes, one for each input and output. These
 *                    dtypes should all be in native-endian format.
 *
 * Should return 0 on success, -1 on failure (with exception set),
 * or -2 if Py_NotImplemented should be returned.
 */
typedef int (PyUFunc_TypeResolutionFunc)(
                                struct _tagPyUFuncObject *ufunc,
                                NPY_CASTING casting,
                                PyArrayObject **operands,
                                PyObject *type_tup,
                                PyArray_Descr **out_dtypes);

/*
 * This is the signature for the functions that may be assigned to the
 * `process_core_dims_func` field of the PyUFuncObject structure.
 * Implementation of this function is optional.  This function is only used
 * by generalized ufuncs (i.e. those with the field `core_enabled` set to 1).
 * The function is called by the ufunc during the processing of the arguments
 * of a call of the ufunc. The function can check the core dimensions of the
 * input and output arrays and return -1 with an exception set if any
 * requirements are not satisfied. If the caller of the ufunc didn't provide
 * output arrays, the core dimensions associated with the output arrays (i.e.
 * those that are not also used in input arrays) will have the value -1 in
 * `core_dim_sizes`.  This function can replace any output core dimensions
 * that are -1 with a value that is appropriate for the ufunc.
 *
 * Parameter       Description
 * --------------- ------------------------------------------------------
 * ufunc           The ufunc object
 * core_dim_sizes  An array with length `ufunc->core_num_dim_ix`.
 *                 The core dimensions of the arrays passed to the ufunc
 *                 will have been set.  If the caller of the ufunc didn't
 *                 provide the output array(s), the output-only core
 *                 dimensions will have the value -1.
 *
 * The function must not change any element in `core_dim_sizes` that is
 * not -1 on input. Doing so will result in incorrect output from the
 * ufunc, and could result in a crash of the Python interpreter.
 *
 * The function must return 0 on success, -1 on failure (with an exception
 * set).
 */
typedef int (PyUFunc_ProcessCoreDimsFunc)(
                                struct _tagPyUFuncObject *ufunc,
                                npy_intp *core_dim_sizes);

typedef struct _tagPyUFuncObject {
        PyObject_HEAD
        /*
         * nin: Number of inputs
         * nout: Number of outputs
         * nargs: Always nin + nout (Why is it stored?)
         */
        int nin, nout, nargs;

        /*
         * Identity for reduction, any of PyUFunc_One, PyUFunc_Zero
         * PyUFunc_MinusOne, PyUFunc_None, PyUFunc_ReorderableNone,
         * PyUFunc_IdentityValue.
         */
        int identity;

        /* Array of one-dimensional core loops */
        PyUFuncGenericFunction *functions;
        /* Array of funcdata that gets passed into the functions */
        void *const *data;
        /* The number of elements in 'functions' and 'data' */
        int ntypes;

        /* Used to be unused field 'check_return' */
        int reserved1;

        /* The name of the ufunc */
        const char *name;

        /* Array of type numbers, of size ('nargs' * 'ntypes') */
        const char *types;

        /* Documentation string */
        const char *doc;

        void *ptr;
        PyObject *obj;
        PyObject *userloops;

        /* generalized ufunc parameters */

        /* 0 for scalar ufunc; 1 for generalized ufunc */
        int core_enabled;
        /* number of distinct dimension names in signature */
        int core_num_dim_ix;

        /*
         * dimension indices of input/output argument k are stored in
         * core_dim_ixs[core_offsets[k]..core_offsets[k]+core_num_dims[k]-1]
         */

        /* numbers of core dimensions of each argument */
        int *core_num_dims;
        /*
         * dimension indices in a flatted form; indices
         * are in the range of [0,core_num_dim_ix)
         */
        int *core_dim_ixs;
        /*
         * positions of 1st core dimensions of each
         * argument in core_dim_ixs, equivalent to cumsum(core_num_dims)
         */
        int *core_offsets;
        /* signature string for printing purpose */
        char *core_signature;

        /*
         * A function which resolves the types and fills an array
         * with the dtypes for the inputs and outputs.
         */
        PyUFunc_TypeResolutionFunc *type_resolver;

        /* A dictionary to monkeypatch ufuncs */
        PyObject *dict;

        /*
         * This was blocked off to be the "new" inner loop selector in 1.7,
         * but this was never implemented. (This is also why the above
         * selector is called the "legacy" selector.)
         */
        #ifndef Py_LIMITED_API
            vectorcallfunc vectorcall;
        #else
            void *vectorcall;
        #endif

        /* Was previously the `PyUFunc_MaskedInnerLoopSelectionFunc` */
        void *reserved3;

        /*
         * List of flags for each operand when ufunc is called by nditer object.
         * These flags will be used in addition to the default flags for each
         * operand set by nditer object.
         */
        npy_uint32 *op_flags;

        /*
         * List of global flags used when ufunc is called by nditer object.
         * These flags will be used in addition to the default global flags
         * set by nditer object.
         */
        npy_uint32 iter_flags;

        /* New in NPY_API_VERSION 0x0000000D and above */
    #if NPY_FEATURE_VERSION >= NPY_1_16_API_VERSION
        /*
         * for each core_num_dim_ix distinct dimension names,
         * the possible "frozen" size (-1 if not frozen).
         */
        npy_intp *core_dim_sizes;

        /*
         * for each distinct core dimension, a set of UFUNC_CORE_DIM* flags
         */
        npy_uint32 *core_dim_flags;

        /* Identity for reduction, when identity == PyUFunc_IdentityValue */
        PyObject *identity_value;
    #endif  /* NPY_FEATURE_VERSION >= NPY_1_16_API_VERSION */

        /* New in NPY_API_VERSION 0x0000000F and above */
    #if NPY_FEATURE_VERSION >= NPY_1_22_API_VERSION
        /* New private fields related to dispatching */
        void *_dispatch_cache;
        /* A PyListObject of `(tuple of DTypes, ArrayMethod/Promoter)` */
        PyObject *_loops;
    #endif
    #if NPY_FEATURE_VERSION >= NPY_2_1_API_VERSION
        /*
         * Optional function to process core dimensions of a gufunc.
         */
        PyUFunc_ProcessCoreDimsFunc *process_core_dims_func;
    #endif
} PyUFuncObject;

#include "arrayobject.h"
/* Generalized ufunc; 0x0001 reserved for possible use as CORE_ENABLED */
/* the core dimension's size will be determined by the operands. */
#define UFUNC_CORE_DIM_SIZE_INFERRED 0x0002
/* the core dimension may be absent */
#define UFUNC_CORE_DIM_CAN_IGNORE 0x0004
/* flags inferred during execution */
#define UFUNC_CORE_DIM_MISSING 0x00040000


#define UFUNC_OBJ_ISOBJECT      1
#define UFUNC_OBJ_NEEDS_API     2


#if NPY_ALLOW_THREADS
#define NPY_LOOP_BEGIN_THREADS do {if (!(loop->obj & UFUNC_OBJ_NEEDS_API)) _save = PyEval_SaveThread();} while (0);
#define NPY_LOOP_END_THREADS   do {if (!(loop->obj & UFUNC_OBJ_NEEDS_API)) PyEval_RestoreThread(_save);} while (0);
#else
#define NPY_LOOP_BEGIN_THREADS
#define NPY_LOOP_END_THREADS
#endif

/*
 * UFunc has unit of 0, and the order of operations can be reordered
 * This case allows reduction with multiple axes at once.
 */
#define PyUFunc_Zero 0
/*
 * UFunc has unit of 1, and the order of operations can be reordered
 * This case allows reduction with multiple axes at once.
 */
#define PyUFunc_One 1
/*
 * UFunc has unit of -1, and the order of operations can be reordered
 * This case allows reduction with multiple axes at once. Intended for
 * bitwise_and reduction.
 */
#define PyUFunc_MinusOne 2
/*
 * UFunc has no unit, and the order of operations cannot be reordered.
 * This case does not allow reduction with multiple axes at once.
 */
#define PyUFunc_None -1
/*
 * UFunc has no unit, and the order of operations can be reordered
 * This case allows reduction with multiple axes at once.
 */
#define PyUFunc_ReorderableNone -2
/*
 * UFunc unit is an identity_value, and the order of operations can be reordered
 * This case allows reduction with multiple axes at once.
 */
#define PyUFunc_IdentityValue -3


#define UFUNC_REDUCE 0
#define UFUNC_ACCUMULATE 1
#define UFUNC_REDUCEAT 2
#define UFUNC_OUTER 3


typedef struct {
        int nin;
        int nout;
        PyObject *callable;
} PyUFunc_PyFuncData;

/* A linked-list of function information for
   user-defined 1-d loops.
 */
typedef struct _loop1d_info {
        PyUFuncGenericFunction func;
        void *data;
        int *arg_types;
        struct _loop1d_info *next;
        int nargs;
        PyArray_Descr **arg_dtypes;
} PyUFunc_Loop1d;


#define UFUNC_PYVALS_NAME "UFUNC_PYVALS"

/*
 * THESE MACROS ARE DEPRECATED.
 * Use npy_set_floatstatus_* in the npymath library.
 */
#define UFUNC_FPE_DIVIDEBYZERO  NPY_FPE_DIVIDEBYZERO
#define UFUNC_FPE_OVERFLOW      NPY_FPE_OVERFLOW
#define UFUNC_FPE_UNDERFLOW     NPY_FPE_UNDERFLOW
#define UFUNC_FPE_INVALID       NPY_FPE_INVALID

#define generate_divbyzero_error() npy_set_floatstatus_divbyzero()
#define generate_overflow_error() npy_set_floatstatus_overflow()

  /* Make sure it gets defined if it isn't already */
#ifndef UFUNC_NOFPE
/* Clear the floating point exception default of Borland C++ */
#if defined(__BORLANDC__)
#define UFUNC_NOFPE _control87(MCW_EM, MCW_EM);
#else
#define UFUNC_NOFPE
#endif
#endif

#include "__ufunc_api.h"

#ifdef __cplusplus
}
#endif

#endif  /* NUMPY_CORE_INCLUDE_NUMPY_UFUNCOBJECT_H_ */
```
