## Supplementary software v0.2.1 for "Virtual control arms for paediatric myopia trials: external validation of axial-elongation models": utils.h

```
#ifndef NUMPY_CORE_INCLUDE_NUMPY_UTILS_H_
#define NUMPY_CORE_INCLUDE_NUMPY_UTILS_H_

#ifndef __COMP_NPY_UNUSED
    #if defined(__GNUC__)
        #define __COMP_NPY_UNUSED __attribute__ ((__unused__))
    #elif defined(__ICC)
        #define __COMP_NPY_UNUSED __attribute__ ((__unused__))
    #elif defined(__clang__)
        #define __COMP_NPY_UNUSED __attribute__ ((unused))
    #else
        #define __COMP_NPY_UNUSED
    #endif
#endif

#if defined(__GNUC__) || defined(__ICC) || defined(__clang__)
    #define NPY_DECL_ALIGNED(x) __attribute__ ((aligned (x)))
#elif defined(_MSC_VER)
    #define NPY_DECL_ALIGNED(x) __declspec(align(x))
#else
    #define NPY_DECL_ALIGNED(x)
#endif

/* Use this to tag a variable as not used. It will remove unused variable
 * warning on support platforms (see __COM_NPY_UNUSED) and mangle the variable
 * to avoid accidental use */
#define NPY_UNUSED(x) __NPY_UNUSED_TAGGED ## x __COMP_NPY_UNUSED
#define NPY_EXPAND(x) x

#define NPY_STRINGIFY(x) #x
#define NPY_TOSTRING(x) NPY_STRINGIFY(x)

#define NPY_CAT__(a, b) a ## b
#define NPY_CAT_(a, b) NPY_CAT__(a, b)
#define NPY_CAT(a, b) NPY_CAT_(a, b)

#endif  /* NUMPY_CORE_INCLUDE_NUMPY_UTILS_H_ */
```
