## Supplementary software v0.2.1 for "Virtual control arms for paediatric myopia trials: external validation of axial-elongation models": mlib.ini

```
[meta]
Name = mlib
Description = Math library used with this version of numpy
Version = 1.0

[default]
Libs=-lm
Cflags=

[msvc]
Libs=m.lib
Cflags=
```
