## Supplementary software v0.2.1 for "Virtual control arms for paediatric myopia trials: external validation of axial-elongation models": npymath.ini

```
[meta]
Name=npymath
Description=Portable, core math library implementing C99 standard
Version=0.1

[variables]
pkgname=numpy._core
prefix=${pkgdir}
libdir=${prefix}/lib
includedir=${prefix}/include

[default]
Libs=-L${libdir} -lnpymath
Cflags=-I${includedir}
Requires=mlib

[msvc]
Libs=/LIBPATH:${libdir} npymath.lib
Cflags=/INCLUDE:${includedir}
Requires=mlib
```
