## Supplementary software v0.2.1 for "Virtual control arms for paediatric myopia trials: external validation of axial-elongation models": numpy.pc

```
prefix=${pcfiledir}/../..
includedir=${prefix}/include

Name: numpy
Description: NumPy is the fundamental package for scientific computing with Python.
Version: 2.2.5
Cflags: -I${includedir}
```
