## Supplementary software v0.2.1 for "Virtual control arms for paediatric myopia trials: external validation of axial-elongation models": memmap.py

```
from contextlib import nullcontext
import operator
import numpy as np
from .._utils import set_module
from .numeric import uint8, ndarray, dtype

__all__ = ['memmap']

dtypedescr = dtype
valid_filemodes = ["r", "c", "r+", "w+"]
writeable_filemodes = ["r+", "w+"]

mode_equivalents = {
    "readonly":"r",
    "copyonwrite":"c",
    "readwrite":"r+",
    "write":"w+"
    }


@set_module('numpy')
class memmap(ndarray):
    """Create a memory-map to an array stored in a *binary* file on disk.

    Memory-mapped files are used for accessing small segments of large files
    on disk, without reading the entire file into memory.  NumPy's
    memmap's are array-like objects.  This differs from Python's ``mmap``
    module, which uses file-like objects.

    This subclass of ndarray has some unpleasant interactions with
    some operations, because it doesn't quite fit properly as a subclass.
    An alternative to using this subclass is to create the ``mmap``
    object yourself, then create an ndarray with ndarray.__new__ directly,
    passing the object created in its 'buffer=' parameter.

    This class may at some point be turned into a factory function
    which returns a view into an mmap buffer.

    Flush the memmap instance to write the changes to the file. Currently there
    is no API to close the underlying ``mmap``. It is tricky to ensure the
    resource is actually closed, since it may be shared between different
    memmap instances.


    Parameters
    ----------
    filename : str, file-like object, or pathlib.Path instance
        The file name or file object to be used as the array data buffer.
    dtype : data-type, optional
        The data-type used to interpret the file contents.
        Default is `uint8`.
    mode : {'r+', 'r', 'w+', 'c'}, optional
        The file is opened in this mode:

        +------+-------------------------------------------------------------+
        | 'r'  | Open existing file for reading only.                        |
        +------+-------------------------------------------------------------+
        | 'r+' | Open existing file for reading and writing.                 |
        +------+-------------------------------------------------------------+
        | 'w+' | Create or overwrite existing file for reading and writing.  |
        |      | If ``mode == 'w+'`` then `shape` must also be specified.    |
        +------+-------------------------------------------------------------+
        | 'c'  | Copy-on-write: assignments affect data in memory, but       |
        |      | changes are not saved to disk.  The file on disk is         |
        |      | read-only.                                                  |
        +------+-------------------------------------------------------------+

        Default is 'r+'.
    offset : int, optional
        In the file, array data starts at this offset. Since `offset` is
        measured in bytes, it should normally be a multiple of the byte-size
        of `dtype`. When ``mode != 'r'``, even positive offsets beyond end of
        file are valid; The file will be extended to accommodate the
        additional data. By default, ``memmap`` will start at the beginning of
        the file, even if ``filename`` is a file pointer ``fp`` and
        ``fp.tell() != 0``.
    shape : int or sequence of ints, optional
        The desired shape of the array. If ``mode == 'r'`` and the number
        of remaining bytes after `offset` is not a multiple of the byte-size
        of `dtype`, you must specify `shape`. By default, the returned array
        will be 1-D with the number of elements determined by file size
        and data-type.

        .. versionchanged:: 2.0
         The shape parameter can now be any integer sequence type, previously
         types were limited to tuple and int.

    order : {'C', 'F'}, optional
        Specify the order of the ndarray memory layout:
        :term:`row-major`, C-style or :term:`column-major`,
        Fortran-style.  This only has an effect if the shape is
        greater than 1-D.  The default order is 'C'.

    Attributes
    ----------
    filename : str or pathlib.Path instance
        Path to the mapped file.
    offset : int
        Offset position in the file.
    mode : str
        File mode.

    Methods
    -------
    flush
        Flush any changes in memory to file on disk.
        When you delete a memmap object, flush is called first to write
        changes to disk.


    See also
    --------
    lib.format.open_memmap : Create or load a memory-mapped ``.npy`` file.

    Notes
    -----
    The memmap object can be used anywhere an ndarray is accepted.
    Given a memmap ``fp``, ``isinstance(fp, numpy.ndarray)`` returns
    ``True``.

    Memory-mapped files cannot be larger than 2GB on 32-bit systems.

    When a memmap causes a file to be created or extended beyond its
    current size in the filesystem, the contents of the new part are
    unspecified. On systems with POSIX filesystem semantics, the extended
    part will be filled with zero bytes.

    Examples
    --------
    >>> import numpy as np
    >>> data = np.arange(12, dtype='float32')
    >>> data.resize((3,4))

    This example uses a temporary file so that doctest doesn't write
    files to your directory. You would use a 'normal' filename.

    >>> from tempfile import mkdtemp
    >>> import os.path as path
    >>> filename = path.join(mkdtemp(), 'newfile.dat')

    Create a memmap with dtype and shape that matches our data:

    >>> fp = np.memmap(filename, dtype='float32', mode='w+', shape=(3,4))
    >>> fp
    memmap([[0., 0., 0., 0.],
            [0., 0., 0., 0.],
            [0., 0., 0., 0.]], dtype=float32)

    Write data to memmap array:

    >>> fp[:] = data[:]
    >>> fp
    memmap([[  0.,   1.,   2.,   3.],
            [  4.,   5.,   6.,   7.],
            [  8.,   9.,  10.,  11.]], dtype=float32)

    >>> fp.filename == path.abspath(filename)
    True

    Flushes memory changes to disk in order to read them back

    >>> fp.flush()

    Load the memmap and verify data was stored:

    >>> newfp = np.memmap(filename, dtype='float32', mode='r', shape=(3,4))
    >>> newfp
    memmap([[  0.,   1.,   2.,   3.],
            [  4.,   5.,   6.,   7.],
            [  8.,   9.,  10.,  11.]], dtype=float32)

    Read-only memmap:

    >>> fpr = np.memmap(filename, dtype='float32', mode='r', shape=(3,4))
    >>> fpr.flags.writeable
    False

    Copy-on-write memmap:

    >>> fpc = np.memmap(filename, dtype='float32', mode='c', shape=(3,4))
    >>> fpc.flags.writeable
    True

    It's possible to assign to copy-on-write array, but values are only
    written into the memory copy of the array, and not written to disk:

    >>> fpc
    memmap([[  0.,   1.,   2.,   3.],
            [  4.,   5.,   6.,   7.],
            [  8.,   9.,  10.,  11.]], dtype=float32)
    >>> fpc[0,:] = 0
    >>> fpc
    memmap([[  0.,   0.,   0.,   0.],
            [  4.,   5.,   6.,   7.],
            [  8.,   9.,  10.,  11.]], dtype=float32)

    File on disk is unchanged:

    >>> fpr
    memmap([[  0.,   1.,   2.,   3.],
            [  4.,   5.,   6.,   7.],
            [  8.,   9.,  10.,  11.]], dtype=float32)

    Offset into a memmap:

    >>> fpo = np.memmap(filename, dtype='float32', mode='r', offset=16)
    >>> fpo
    memmap([  4.,   5.,   6.,   7.,   8.,   9.,  10.,  11.], dtype=float32)

    """

    __array_priority__ = -100.0

    def __new__(subtype, filename, dtype=uint8, mode='r+', offset=0,
                shape=None, order='C'):
        # Import here to minimize 'import numpy' overhead
        import mmap
        import os.path
        try:
            mode = mode_equivalents[mode]
        except KeyError as e:
            if mode not in valid_filemodes:
                raise ValueError(
                    "mode must be one of {!r} (got {!r})"
                    .format(valid_filemodes + list(mode_equivalents.keys()), mode)
                ) from None

        if mode == 'w+' and shape is None:
            raise ValueError("shape must be given if mode == 'w+'")

        if hasattr(filename, 'read'):
            f_ctx = nullcontext(filename)
        else:
            f_ctx = open(
                os.fspath(filename),
                ('r' if mode == 'c' else mode)+'b'
            )

        with f_ctx as fid:
            fid.seek(0, 2)
            flen = fid.tell()
            descr = dtypedescr(dtype)
            _dbytes = descr.itemsize

            if shape is None:
                bytes = flen - offset
                if bytes % _dbytes:
                    raise ValueError("Size of available data is not a "
                            "multiple of the data-type size.")
                size = bytes // _dbytes
                shape = (size,)
            else:
                if type(shape) not in (tuple, list):
                    try:
                        shape = [operator.index(shape)]
                    except TypeError:
                        pass
                shape = tuple(shape)
                size = np.intp(1)  # avoid default choice of np.int_, which might overflow
                for k in shape:
                    size *= k

            bytes = int(offset + size*_dbytes)

            if mode in ('w+', 'r+'):
                # gh-27723
                # if bytes == 0, we write out 1 byte to allow empty memmap.
                bytes = max(bytes, 1)
                if flen < bytes:
                    fid.seek(bytes - 1, 0)
                    fid.write(b'\0')
                    fid.flush()

            if mode == 'c':
                acc = mmap.ACCESS_COPY
            elif mode == 'r':
                acc = mmap.ACCESS_READ
            else:
                acc = mmap.ACCESS_WRITE

            start = offset - offset % mmap.ALLOCATIONGRANULARITY
            bytes -= start
            # bytes == 0 is problematic as in mmap length=0 maps the full file.
            # See PR gh-27723 for a more detailed explanation.
            if bytes == 0 and start > 0:
                bytes += mmap.ALLOCATIONGRANULARITY
                start -= mmap.ALLOCATIONGRANULARITY
            array_offset = offset - start
            mm = mmap.mmap(fid.fileno(), bytes, access=acc, offset=start)

            self = ndarray.__new__(subtype, shape, dtype=descr, buffer=mm,
                                   offset=array_offset, order=order)
            self._mmap = mm
            self.offset = offset
            self.mode = mode

            if isinstance(filename, os.PathLike):
                # special case - if we were constructed with a pathlib.path,
                # then filename is a path object, not a string
                self.filename = filename.resolve()
            elif hasattr(fid, "name") and isinstance(fid.name, str):
                # py3 returns int for TemporaryFile().name
                self.filename = os.path.abspath(fid.name)
            # same as memmap copies (e.g. memmap + 1)
            else:
                self.filename = None

        return self

    def __array_finalize__(self, obj):
        if hasattr(obj, '_mmap') and np.may_share_memory(self, obj):
            self._mmap = obj._mmap
            self.filename = obj.filename
            self.offset = obj.offset
            self.mode = obj.mode
        else:
            self._mmap = None
            self.filename = None
            self.offset = None
            self.mode = None

    def flush(self):
        """
        Write any changes in the array to the file on disk.

        For further information, see `memmap`.

        Parameters
        ----------
        None

        See Also
        --------
        memmap

        """
        if self.base is not None and hasattr(self.base, 'flush'):
            self.base.flush()

    def __array_wrap__(self, arr, context=None, return_scalar=False):
        arr = super().__array_wrap__(arr, context)

        # Return a memmap if a memmap was given as the output of the
        # ufunc. Leave the arr class unchanged if self is not a memmap
        # to keep original memmap subclasses behavior
        if self is arr or type(self) is not memmap:
            return arr

        # Return scalar instead of 0d memmap, e.g. for np.sum with
        # axis=None (note that subclasses will not reach here)
        if return_scalar:
            return arr[()]

        # Return ndarray otherwise
        return arr.view(np.ndarray)

    def __getitem__(self, index):
        res = super().__getitem__(index)
        if type(res) is memmap and res._mmap is None:
            return res.view(type=ndarray)
        return res
```
