## Supplementary software v0.2.1 for "Virtual control arms for paediatric myopia trials: external validation of axial-elongation models": multiarray.py

```
"""
Create the numpy._core.multiarray namespace for backward compatibility.
In v1.16 the multiarray and umath c-extension modules were merged into
a single _multiarray_umath extension module. So we replicate the old
namespace by importing from the extension module.

"""

import functools
from . import overrides
from . import _multiarray_umath
from ._multiarray_umath import *  # noqa: F403
# These imports are needed for backward compatibility,
# do not change them. issue gh-15518
# _get_ndarray_c_version is semi-public, on purpose not added to __all__
from ._multiarray_umath import (
    _flagdict, from_dlpack, _place, _reconstruct,
    _vec_string, _ARRAY_API, _monotonicity, _get_ndarray_c_version,
    _get_madvise_hugepage, _set_madvise_hugepage,
    )

__all__ = [
    '_ARRAY_API', 'ALLOW_THREADS', 'BUFSIZE', 'CLIP', 'DATETIMEUNITS',
    'ITEM_HASOBJECT', 'ITEM_IS_POINTER', 'LIST_PICKLE', 'MAXDIMS',
    'MAY_SHARE_BOUNDS', 'MAY_SHARE_EXACT', 'NEEDS_INIT', 'NEEDS_PYAPI',
    'RAISE', 'USE_GETITEM', 'USE_SETITEM', 'WRAP',
    '_flagdict', 'from_dlpack', '_place', '_reconstruct', '_vec_string',
    '_monotonicity', 'add_docstring', 'arange', 'array', 'asarray',
    'asanyarray', 'ascontiguousarray', 'asfortranarray', 'bincount',
    'broadcast', 'busday_count', 'busday_offset', 'busdaycalendar', 'can_cast',
    'compare_chararrays', 'concatenate', 'copyto', 'correlate', 'correlate2',
    'count_nonzero', 'c_einsum', 'datetime_as_string', 'datetime_data',
    'dot', 'dragon4_positional', 'dragon4_scientific', 'dtype',
    'empty', 'empty_like', 'error', 'flagsobj', 'flatiter', 'format_longfloat',
    'frombuffer', 'fromfile', 'fromiter', 'fromstring',
    'get_handler_name', 'get_handler_version', 'inner', 'interp',
    'interp_complex', 'is_busday', 'lexsort', 'matmul', 'vecdot',
    'may_share_memory', 'min_scalar_type', 'ndarray', 'nditer', 'nested_iters',
    'normalize_axis_index', 'packbits', 'promote_types', 'putmask',
    'ravel_multi_index', 'result_type', 'scalar', 'set_datetimeparse_function',
    'set_typeDict', 'shares_memory', 'typeinfo',
    'unpackbits', 'unravel_index', 'vdot', 'where', 'zeros']

# For backward compatibility, make sure pickle imports
# these functions from here
_reconstruct.__module__ = 'numpy._core.multiarray'
scalar.__module__ = 'numpy._core.multiarray'


from_dlpack.__module__ = 'numpy'
arange.__module__ = 'numpy'
array.__module__ = 'numpy'
asarray.__module__ = 'numpy'
asanyarray.__module__ = 'numpy'
ascontiguousarray.__module__ = 'numpy'
asfortranarray.__module__ = 'numpy'
datetime_data.__module__ = 'numpy'
empty.__module__ = 'numpy'
frombuffer.__module__ = 'numpy'
fromfile.__module__ = 'numpy'
fromiter.__module__ = 'numpy'
frompyfunc.__module__ = 'numpy'
fromstring.__module__ = 'numpy'
may_share_memory.__module__ = 'numpy'
nested_iters.__module__ = 'numpy'
promote_types.__module__ = 'numpy'
zeros.__module__ = 'numpy'
normalize_axis_index.__module__ = 'numpy.lib.array_utils'
add_docstring.__module__ = 'numpy.lib'
compare_chararrays.__module__ = 'numpy.char'


def _override___module__():
    namespace_names = globals()
    for ufunc_name in [
        'absolute', 'arccos', 'arccosh', 'add', 'arcsin', 'arcsinh', 'arctan',
        'arctan2', 'arctanh', 'bitwise_and', 'bitwise_count', 'invert',
        'left_shift', 'bitwise_or', 'right_shift', 'bitwise_xor', 'cbrt',
        'ceil', 'conjugate', 'copysign', 'cos', 'cosh', 'deg2rad', 'degrees',
        'divide', 'divmod', 'equal', 'exp', 'exp2', 'expm1', 'fabs',
        'float_power', 'floor', 'floor_divide', 'fmax', 'fmin', 'fmod',
        'frexp', 'gcd', 'greater', 'greater_equal', 'heaviside', 'hypot',
        'isfinite', 'isinf', 'isnan', 'isnat', 'lcm', 'ldexp', 'less',
        'less_equal', 'log', 'log10', 'log1p', 'log2', 'logaddexp',
        'logaddexp2', 'logical_and', 'logical_not', 'logical_or',
        'logical_xor', 'matmul', 'matvec', 'maximum', 'minimum', 'remainder',
        'modf', 'multiply', 'negative', 'nextafter', 'not_equal', 'positive',
        'power', 'rad2deg', 'radians', 'reciprocal', 'rint', 'sign', 'signbit',
        'sin', 'sinh', 'spacing', 'sqrt', 'square', 'subtract', 'tan', 'tanh',
        'trunc', 'vecdot', 'vecmat',
    ]:
        ufunc = namespace_names[ufunc_name]
        ufunc.__module__ = "numpy"
        ufunc.__qualname__ = ufunc_name


_override___module__()


# We can't verify dispatcher signatures because NumPy's C functions don't
# support introspection.
array_function_from_c_func_and_dispatcher = functools.partial(
    overrides.array_function_from_dispatcher,
    module='numpy', docs_from_dispatcher=True, verify=False)


@array_function_from_c_func_and_dispatcher(_multiarray_umath.empty_like)
def empty_like(
    prototype, dtype=None, order=None, subok=None, shape=None, *, device=None
):
    """
    empty_like(prototype, dtype=None, order='K', subok=True, shape=None, *,
               device=None)

    Return a new array with the same shape and type as a given array.

    Parameters
    ----------
    prototype : array_like
        The shape and data-type of `prototype` define these same attributes
        of the returned array.
    dtype : data-type, optional
        Overrides the data type of the result.
    order : {'C', 'F', 'A', or 'K'}, optional
        Overrides the memory layout of the result. 'C' means C-order,
        'F' means F-order, 'A' means 'F' if `prototype` is Fortran
        contiguous, 'C' otherwise. 'K' means match the layout of `prototype`
        as closely as possible.
    subok : bool, optional.
        If True, then the newly created array will use the sub-class
        type of `prototype`, otherwise it will be a base-class array. Defaults
        to True.
    shape : int or sequence of ints, optional.
        Overrides the shape of the result. If order='K' and the number of
        dimensions is unchanged, will try to keep order, otherwise,
        order='C' is implied.
    device : str, optional
        The device on which to place the created array. Default: None.
        For Array-API interoperability only, so must be ``"cpu"`` if passed.

        .. versionadded:: 2.0.0

    Returns
    -------
    out : ndarray
        Array of uninitialized (arbitrary) data with the same
        shape and type as `prototype`.

    See Also
    --------
    ones_like : Return an array of ones with shape and type of input.
    zeros_like : Return an array of zeros with shape and type of input.
    full_like : Return a new array with shape of input filled with value.
    empty : Return a new uninitialized array.

    Notes
    -----
    Unlike other array creation functions (e.g. `zeros_like`, `ones_like`,
    `full_like`), `empty_like` does not initialize the values of the array,
    and may therefore be marginally faster. However, the values stored in the
    newly allocated array are arbitrary. For reproducible behavior, be sure
    to set each element of the array before reading.

    Examples
    --------
    >>> import numpy as np
    >>> a = ([1,2,3], [4,5,6])                         # a is array-like
    >>> np.empty_like(a)
    array([[-1073741821, -1073741821,           3],    # uninitialized
           [          0,           0, -1073741821]])
    >>> a = np.array([[1., 2., 3.],[4.,5.,6.]])
    >>> np.empty_like(a)
    array([[ -2.00000715e+000,   1.48219694e-323,  -2.00000572e+000], # uninitialized
           [  4.38791518e-305,  -2.00000715e+000,   4.17269252e-309]])

    """   # NOQA
    return (prototype,)


@array_function_from_c_func_and_dispatcher(_multiarray_umath.concatenate)
def concatenate(arrays, axis=None, out=None, *, dtype=None, casting=None):
    """
    concatenate(
        (a1, a2, ...),
        axis=0,
        out=None,
        dtype=None,
        casting="same_kind"
    )

    Join a sequence of arrays along an existing axis.

    Parameters
    ----------
    a1, a2, ... : sequence of array_like
        The arrays must have the same shape, except in the dimension
        corresponding to `axis` (the first, by default).
    axis : int, optional
        The axis along which the arrays will be joined.  If axis is None,
        arrays are flattened before use.  Default is 0.
    out : ndarray, optional
        If provided, the destination to place the result. The shape must be
        correct, matching that of what concatenate would have returned if no
        out argument were specified.
    dtype : str or dtype
        If provided, the destination array will have this dtype. Cannot be
        provided together with `out`.

        .. versionadded:: 1.20.0

    casting : {'no', 'equiv', 'safe', 'same_kind', 'unsafe'}, optional
        Controls what kind of data casting may occur. Defaults to 'same_kind'.
        For a description of the options, please see :term:`casting`.

        .. versionadded:: 1.20.0

    Returns
    -------
    res : ndarray
        The concatenated array.

    See Also
    --------
    ma.concatenate : Concatenate function that preserves input masks.
    array_split : Split an array into multiple sub-arrays of equal or
                  near-equal size.
    split : Split array into a list of multiple sub-arrays of equal size.
    hsplit : Split array into multiple sub-arrays horizontally (column wise).
    vsplit : Split array into multiple sub-arrays vertically (row wise).
    dsplit : Split array into multiple sub-arrays along the 3rd axis (depth).
    stack : Stack a sequence of arrays along a new axis.
    block : Assemble arrays from blocks.
    hstack : Stack arrays in sequence horizontally (column wise).
    vstack : Stack arrays in sequence vertically (row wise).
    dstack : Stack arrays in sequence depth wise (along third dimension).
    column_stack : Stack 1-D arrays as columns into a 2-D array.

    Notes
    -----
    When one or more of the arrays to be concatenated is a MaskedArray,
    this function will return a MaskedArray object instead of an ndarray,
    but the input masks are *not* preserved. In cases where a MaskedArray
    is expected as input, use the ma.concatenate function from the masked
    array module instead.

    Examples
    --------
    >>> import numpy as np
    >>> a = np.array([[1, 2], [3, 4]])
    >>> b = np.array([[5, 6]])
    >>> np.concatenate((a, b), axis=0)
    array([[1, 2],
           [3, 4],
           [5, 6]])
    >>> np.concatenate((a, b.T), axis=1)
    array([[1, 2, 5],
           [3, 4, 6]])
    >>> np.concatenate((a, b), axis=None)
    array([1, 2, 3, 4, 5, 6])

    This function will not preserve masking of MaskedArray inputs.

    >>> a = np.ma.arange(3)
    >>> a[1] = np.ma.masked
    >>> b = np.arange(2, 5)
    >>> a
    masked_array(data=[0, --, 2],
                 mask=[False,  True, False],
           fill_value=999999)
    >>> b
    array([2, 3, 4])
    >>> np.concatenate([a, b])
    masked_array(data=[0, 1, 2, 2, 3, 4],
                 mask=False,
           fill_value=999999)
    >>> np.ma.concatenate([a, b])
    masked_array(data=[0, --, 2, 2, 3, 4],
                 mask=[False,  True, False, False, False, False],
           fill_value=999999)

    """
    if out is not None:
        # optimize for the typical case where only arrays is provided
        arrays = list(arrays)
        arrays.append(out)
    return arrays


@array_function_from_c_func_and_dispatcher(_multiarray_umath.inner)
def inner(a, b):
    """
    inner(a, b, /)

    Inner product of two arrays.

    Ordinary inner product of vectors for 1-D arrays (without complex
    conjugation), in higher dimensions a sum product over the last axes.

    Parameters
    ----------
    a, b : array_like
        If `a` and `b` are nonscalar, their last dimensions must match.

    Returns
    -------
    out : ndarray
        If `a` and `b` are both
        scalars or both 1-D arrays then a scalar is returned; otherwise
        an array is returned.
        ``out.shape = (*a.shape[:-1], *b.shape[:-1])``

    Raises
    ------
    ValueError
        If both `a` and `b` are nonscalar and their last dimensions have
        different sizes.

    See Also
    --------
    tensordot : Sum products over arbitrary axes.
    dot : Generalised matrix product, using second last dimension of `b`.
    vecdot : Vector dot product of two arrays.
    einsum : Einstein summation convention.

    Notes
    -----
    For vectors (1-D arrays) it computes the ordinary inner-product::

        np.inner(a, b) = sum(a[:]*b[:])

    More generally, if ``ndim(a) = r > 0`` and ``ndim(b) = s > 0``::

        np.inner(a, b) = np.tensordot(a, b, axes=(-1,-1))

    or explicitly::

        np.inner(a, b)[i0,...,ir-2,j0,...,js-2]
             = sum(a[i0,...,ir-2,:]*b[j0,...,js-2,:])

    In addition `a` or `b` may be scalars, in which case::

       np.inner(a,b) = a*b

    Examples
    --------
    Ordinary inner product for vectors:

    >>> import numpy as np
    >>> a = np.array([1,2,3])
    >>> b = np.array([0,1,0])
    >>> np.inner(a, b)
    2

    Some multidimensional examples:

    >>> a = np.arange(24).reshape((2,3,4))
    >>> b = np.arange(4)
    >>> c = np.inner(a, b)
    >>> c.shape
    (2, 3)
    >>> c
    array([[ 14,  38,  62],
           [ 86, 110, 134]])

    >>> a = np.arange(2).reshape((1,1,2))
    >>> b = np.arange(6).reshape((3,2))
    >>> c = np.inner(a, b)
    >>> c.shape
    (1, 1, 3)
    >>> c
    array([[[1, 3, 5]]])

    An example where `b` is a scalar:

    >>> np.inner(np.eye(2), 7)
    array([[7., 0.],
           [0., 7.]])

    """
    return (a, b)


@array_function_from_c_func_and_dispatcher(_multiarray_umath.where)
def where(condition, x=None, y=None):
    """
    where(condition, [x, y], /)

    Return elements chosen from `x` or `y` depending on `condition`.

    .. note::
        When only `condition` is provided, this function is a shorthand for
        ``np.asarray(condition).nonzero()``. Using `nonzero` directly should be
        preferred, as it behaves correctly for subclasses. The rest of this
        documentation covers only the case where all three arguments are
        provided.

    Parameters
    ----------
    condition : array_like, bool
        Where True, yield `x`, otherwise yield `y`.
    x, y : array_like
        Values from which to choose. `x`, `y` and `condition` need to be
        broadcastable to some shape.

    Returns
    -------
    out : ndarray
        An array with elements from `x` where `condition` is True, and elements
        from `y` elsewhere.

    See Also
    --------
    choose
    nonzero : The function that is called when x and y are omitted

    Notes
    -----
    If all the arrays are 1-D, `where` is equivalent to::

        [xv if c else yv
         for c, xv, yv in zip(condition, x, y)]

    Examples
    --------
    >>> import numpy as np
    >>> a = np.arange(10)
    >>> a
    array([0, 1, 2, 3, 4, 5, 6, 7, 8, 9])
    >>> np.where(a < 5, a, 10*a)
    array([ 0,  1,  2,  3,  4, 50, 60, 70, 80, 90])

    This can be used on multidimensional arrays too:

    >>> np.where([[True, False], [True, True]],
    ...          [[1, 2], [3, 4]],
    ...          [[9, 8], [7, 6]])
    array([[1, 8],
           [3, 4]])

    The shapes of x, y, and the condition are broadcast together:

    >>> x, y = np.ogrid[:3, :4]
    >>> np.where(x < y, x, 10 + y)  # both x and 10+y are broadcast
    array([[10,  0,  0,  0],
           [10, 11,  1,  1],
           [10, 11, 12,  2]])

    >>> a = np.array([[0, 1, 2],
    ...               [0, 2, 4],
    ...               [0, 3, 6]])
    >>> np.where(a < 4, a, -1)  # -1 is broadcast
    array([[ 0,  1,  2],
           [ 0,  2, -1],
           [ 0,  3, -1]])
    """
    return (condition, x, y)


@array_function_from_c_func_and_dispatcher(_multiarray_umath.lexsort)
def lexsort(keys, axis=None):
    """
    lexsort(keys, axis=-1)

    Perform an indirect stable sort using a sequence of keys.

    Given multiple sorting keys, lexsort returns an array of integer indices
    that describes the sort order by multiple keys. The last key in the
    sequence is used for the primary sort order, ties are broken by the
    second-to-last key, and so on.

    Parameters
    ----------
    keys : (k, m, n, ...) array-like
        The `k` keys to be sorted. The *last* key (e.g, the last
        row if `keys` is a 2D array) is the primary sort key.
        Each element of `keys` along the zeroth axis must be
        an array-like object of the same shape.
    axis : int, optional
        Axis to be indirectly sorted. By default, sort over the last axis
        of each sequence. Separate slices along `axis` sorted over
        independently; see last example.

    Returns
    -------
    indices : (m, n, ...) ndarray of ints
        Array of indices that sort the keys along the specified axis.

    See Also
    --------
    argsort : Indirect sort.
    ndarray.sort : In-place sort.
    sort : Return a sorted copy of an array.

    Examples
    --------
    Sort names: first by surname, then by name.

    >>> import numpy as np
    >>> surnames =    ('Hertz',    'Galilei', 'Hertz')
    >>> first_names = ('Heinrich', 'Galileo', 'Gustav')
    >>> ind = np.lexsort((first_names, surnames))
    >>> ind
    array([1, 2, 0])

    >>> [surnames[i] + ", " + first_names[i] for i in ind]
    ['Galilei, Galileo', 'Hertz, Gustav', 'Hertz, Heinrich']

    Sort according to two numerical keys, first by elements
    of ``a``, then breaking ties according to elements of ``b``:

    >>> a = [1, 5, 1, 4, 3, 4, 4]  # First sequence
    >>> b = [9, 4, 0, 4, 0, 2, 1]  # Second sequence
    >>> ind = np.lexsort((b, a))  # Sort by `a`, then by `b`
    >>> ind
    array([2, 0, 4, 6, 5, 3, 1])
    >>> [(a[i], b[i]) for i in ind]
    [(1, 0), (1, 9), (3, 0), (4, 1), (4, 2), (4, 4), (5, 4)]

    Compare against `argsort`, which would sort each key independently.

    >>> np.argsort((b, a), kind='stable')
    array([[2, 4, 6, 5, 1, 3, 0],
           [0, 2, 4, 3, 5, 6, 1]])

    To sort lexicographically with `argsort`, we would need to provide a
    structured array.

    >>> x = np.array([(ai, bi) for ai, bi in zip(a, b)],
    ...              dtype = np.dtype([('x', int), ('y', int)]))
    >>> np.argsort(x)  # or np.argsort(x, order=('x', 'y'))
    array([2, 0, 4, 6, 5, 3, 1])

    The zeroth axis of `keys` always corresponds with the sequence of keys,
    so 2D arrays are treated just like other sequences of keys.

    >>> arr = np.asarray([b, a])
    >>> ind2 = np.lexsort(arr)
    >>> np.testing.assert_equal(ind2, ind)

    Accordingly, the `axis` parameter refers to an axis of *each* key, not of
    the `keys` argument itself. For instance, the array ``arr`` is treated as
    a sequence of two 1-D keys, so specifying ``axis=0`` is equivalent to
    using the default axis, ``axis=-1``.

    >>> np.testing.assert_equal(np.lexsort(arr, axis=0),
    ...                         np.lexsort(arr, axis=-1))

    For higher-dimensional arrays, the axis parameter begins to matter. The
    resulting array has the same shape as each key, and the values are what
    we would expect if `lexsort` were performed on corresponding slices
    of the keys independently. For instance,

    >>> x = [[1, 2, 3, 4],
    ...      [4, 3, 2, 1],
    ...      [2, 1, 4, 3]]
    >>> y = [[2, 2, 1, 1],
    ...      [1, 2, 1, 2],
    ...      [1, 1, 2, 1]]
    >>> np.lexsort((x, y), axis=1)
    array([[2, 3, 0, 1],
           [2, 0, 3, 1],
           [1, 0, 3, 2]])

    Each row of the result is what we would expect if we were to perform
    `lexsort` on the corresponding row of the keys:

    >>> for i in range(3):
    ...     print(np.lexsort((x[i], y[i])))
    [2 3 0 1]
    [2 0 3 1]
    [1 0 3 2]

    """
    if isinstance(keys, tuple):
        return keys
    else:
        return (keys,)


@array_function_from_c_func_and_dispatcher(_multiarray_umath.can_cast)
def can_cast(from_, to, casting=None):
    """
    can_cast(from_, to, casting='safe')

    Returns True if cast between data types can occur according to the
    casting rule.

    Parameters
    ----------
    from_ : dtype, dtype specifier, NumPy scalar, or array
        Data type, NumPy scalar, or array to cast from.
    to : dtype or dtype specifier
        Data type to cast to.
    casting : {'no', 'equiv', 'safe', 'same_kind', 'unsafe'}, optional
        Controls what kind of data casting may occur.

        * 'no' means the data types should not be cast at all.
        * 'equiv' means only byte-order changes are allowed.
        * 'safe' means only casts which can preserve values are allowed.
        * 'same_kind' means only safe casts or casts within a kind,
          like float64 to float32, are allowed.
        * 'unsafe' means any data conversions may be done.

    Returns
    -------
    out : bool
        True if cast can occur according to the casting rule.

    Notes
    -----
    .. versionchanged:: 2.0
       This function does not support Python scalars anymore and does not
       apply any value-based logic for 0-D arrays and NumPy scalars.

    See also
    --------
    dtype, result_type

    Examples
    --------
    Basic examples

    >>> import numpy as np
    >>> np.can_cast(np.int32, np.int64)
    True
    >>> np.can_cast(np.float64, complex)
    True
    >>> np.can_cast(complex, float)
    False

    >>> np.can_cast('i8', 'f8')
    True
    >>> np.can_cast('i8', 'f4')
    False
    >>> np.can_cast('i4', 'S4')
    False

    """
    return (from_,)


@array_function_from_c_func_and_dispatcher(_multiarray_umath.min_scalar_type)
def min_scalar_type(a):
    """
    min_scalar_type(a, /)

    For scalar ``a``, returns the data type with the smallest size
    and smallest scalar kind which can hold its value.  For non-scalar
    array ``a``, returns the vector's dtype unmodified.

    Floating point values are not demoted to integers,
    and complex values are not demoted to floats.

    Parameters
    ----------
    a : scalar or array_like
        The value whose minimal data type is to be found.

    Returns
    -------
    out : dtype
        The minimal data type.

    See Also
    --------
    result_type, promote_types, dtype, can_cast

    Examples
    --------
    >>> import numpy as np
    >>> np.min_scalar_type(10)
    dtype('uint8')

    >>> np.min_scalar_type(-260)
    dtype('int16')

    >>> np.min_scalar_type(3.1)
    dtype('float16')

    >>> np.min_scalar_type(1e50)
    dtype('float64')

    >>> np.min_scalar_type(np.arange(4,dtype='f8'))
    dtype('float64')

    """
    return (a,)


@array_function_from_c_func_and_dispatcher(_multiarray_umath.result_type)
def result_type(*arrays_and_dtypes):
    """
    result_type(*arrays_and_dtypes)

    Returns the type that results from applying the NumPy
    type promotion rules to the arguments.

    Type promotion in NumPy works similarly to the rules in languages
    like C++, with some slight differences.  When both scalars and
    arrays are used, the array's type takes precedence and the actual value
    of the scalar is taken into account.

    For example, calculating 3*a, where a is an array of 32-bit floats,
    intuitively should result in a 32-bit float output.  If the 3 is a
    32-bit integer, the NumPy rules indicate it can't convert losslessly
    into a 32-bit float, so a 64-bit float should be the result type.
    By examining the value of the constant, '3', we see that it fits in
    an 8-bit integer, which can be cast losslessly into the 32-bit float.

    Parameters
    ----------
    arrays_and_dtypes : list of arrays and dtypes
        The operands of some operation whose result type is needed.

    Returns
    -------
    out : dtype
        The result type.

    See also
    --------
    dtype, promote_types, min_scalar_type, can_cast

    Notes
    -----
    The specific algorithm used is as follows.

    Categories are determined by first checking which of boolean,
    integer (int/uint), or floating point (float/complex) the maximum
    kind of all the arrays and the scalars are.

    If there are only scalars or the maximum category of the scalars
    is higher than the maximum category of the arrays,
    the data types are combined with :func:`promote_types`
    to produce the return value.

    Otherwise, `min_scalar_type` is called on each scalar, and
    the resulting data types are all combined with :func:`promote_types`
    to produce the return value.

    The set of int values is not a subset of the uint values for types
    with the same number of bits, something not reflected in
    :func:`min_scalar_type`, but handled as a special case in `result_type`.

    Examples
    --------
    >>> import numpy as np
    >>> np.result_type(3, np.arange(7, dtype='i1'))
    dtype('int8')

    >>> np.result_type('i4', 'c8')
    dtype('complex128')

    >>> np.result_type(3.0, -2)
    dtype('float64')

    """
    return arrays_and_dtypes


@array_function_from_c_func_and_dispatcher(_multiarray_umath.dot)
def dot(a, b, out=None):
    """
    dot(a, b, out=None)

    Dot product of two arrays. Specifically,

    - If both `a` and `b` are 1-D arrays, it is inner product of vectors
      (without complex conjugation).

    - If both `a` and `b` are 2-D arrays, it is matrix multiplication,
      but using :func:`matmul` or ``a @ b`` is preferred.

    - If either `a` or `b` is 0-D (scalar), it is equivalent to
      :func:`multiply` and using ``numpy.multiply(a, b)`` or ``a * b`` is
      preferred.

    - If `a` is an N-D array and `b` is a 1-D array, it is a sum product over
      the last axis of `a` and `b`.

    - If `a` is an N-D array and `b` is an M-D array (where ``M>=2``), it is a
      sum product over the last axis of `a` and the second-to-last axis of
      `b`::

        dot(a, b)[i,j,k,m] = sum(a[i,j,:] * b[k,:,m])

    It uses an optimized BLAS library when possible (see `numpy.linalg`).

    Parameters
    ----------
    a : array_like
        First argument.
    b : array_like
        Second argument.
    out : ndarray, optional
        Output argument. This must have the exact kind that would be returned
        if it was not used. In particular, it must have the right type, must be
        C-contiguous, and its dtype must be the dtype that would be returned
        for `dot(a,b)`. This is a performance feature. Therefore, if these
        conditions are not met, an exception is raised, instead of attempting
        to be flexible.

    Returns
    -------
    output : ndarray
        Returns the dot product of `a` and `b`.  If `a` and `b` are both
        scalars or both 1-D arrays then a scalar is returned; otherwise
        an array is returned.
        If `out` is given, then it is returned.

    Raises
    ------
    ValueError
        If the last dimension of `a` is not the same size as
        the second-to-last dimension of `b`.

    See Also
    --------
    vdot : Complex-conjugating dot product.
    vecdot : Vector dot product of two arrays.
    tensordot : Sum products over arbitrary axes.
    einsum : Einstein summation convention.
    matmul : '@' operator as method with out parameter.
    linalg.multi_dot : Chained dot product.

    Examples
    --------
    >>> import numpy as np
    >>> np.dot(3, 4)
    12

    Neither argument is complex-conjugated:

    >>> np.dot([2j, 3j], [2j, 3j])
    (-13+0j)

    For 2-D arrays it is the matrix product:

    >>> a = [[1, 0], [0, 1]]
    >>> b = [[4, 1], [2, 2]]
    >>> np.dot(a, b)
    array([[4, 1],
           [2, 2]])

    >>> a = np.arange(3*4*5*6).reshape((3,4,5,6))
    >>> b = np.arange(3*4*5*6)[::-1].reshape((5,4,6,3))
    >>> np.dot(a, b)[2,3,2,1,2,2]
    499128
    >>> sum(a[2,3,2,:] * b[1,2,:,2])
    499128

    """
    return (a, b, out)


@array_function_from_c_func_and_dispatcher(_multiarray_umath.vdot)
def vdot(a, b):
    r"""
    vdot(a, b, /)

    Return the dot product of two vectors.

    The `vdot` function handles complex numbers differently than `dot`:
    if the first argument is complex, it is replaced by its complex conjugate
    in the dot product calculation. `vdot` also handles multidimensional
    arrays differently than `dot`: it does not perform a matrix product, but
    flattens the arguments to 1-D arrays before taking a vector dot product.

    Consequently, when the arguments are 2-D arrays of the same shape, this
    function effectively returns their
    `Frobenius inner product <https://en.wikipedia.org/wiki/Frobenius_inner_product>`_
    (also known as the *trace inner product* or the *standard inner product*
    on a vector space of matrices).

    Parameters
    ----------
    a : array_like
        If `a` is complex the complex conjugate is taken before calculation
        of the dot product.
    b : array_like
        Second argument to the dot product.

    Returns
    -------
    output : ndarray
        Dot product of `a` and `b`.  Can be an int, float, or
        complex depending on the types of `a` and `b`.

    See Also
    --------
    dot : Return the dot product without using the complex conjugate of the
          first argument.

    Examples
    --------
    >>> import numpy as np
    >>> a = np.array([1+2j,3+4j])
    >>> b = np.array([5+6j,7+8j])
    >>> np.vdot(a, b)
    (70-8j)
    >>> np.vdot(b, a)
    (70+8j)

    Note that higher-dimensional arrays are flattened!

    >>> a = np.array([[1, 4], [5, 6]])
    >>> b = np.array([[4, 1], [2, 2]])
    >>> np.vdot(a, b)
    30
    >>> np.vdot(b, a)
    30
    >>> 1*4 + 4*1 + 5*2 + 6*2
    30

    """  # noqa: E501
    return (a, b)


@array_function_from_c_func_and_dispatcher(_multiarray_umath.bincount)
def bincount(x, weights=None, minlength=None):
    """
    bincount(x, /, weights=None, minlength=0)

    Count number of occurrences of each value in array of non-negative ints.

    The number of bins (of size 1) is one larger than the largest value in
    `x`. If `minlength` is specified, there will be at least this number
    of bins in the output array (though it will be longer if necessary,
    depending on the contents of `x`).
    Each bin gives the number of occurrences of its index value in `x`.
    If `weights` is specified the input array is weighted by it, i.e. if a
    value ``n`` is found at position ``i``, ``out[n] += weight[i]`` instead
    of ``out[n] += 1``.

    Parameters
    ----------
    x : array_like, 1 dimension, nonnegative ints
        Input array.
    weights : array_like, optional
        Weights, array of the same shape as `x`.
    minlength : int, optional
        A minimum number of bins for the output array.

    Returns
    -------
    out : ndarray of ints
        The result of binning the input array.
        The length of `out` is equal to ``np.amax(x)+1``.

    Raises
    ------
    ValueError
        If the input is not 1-dimensional, or contains elements with negative
        values, or if `minlength` is negative.
    TypeError
        If the type of the input is float or complex.

    See Also
    --------
    histogram, digitize, unique

    Examples
    --------
    >>> import numpy as np
    >>> np.bincount(np.arange(5))
    array([1, 1, 1, 1, 1])
    >>> np.bincount(np.array([0, 1, 1, 3, 2, 1, 7]))
    array([1, 3, 1, 1, 0, 0, 0, 1])

    >>> x = np.array([0, 1, 1, 3, 2, 1, 7, 23])
    >>> np.bincount(x).size == np.amax(x)+1
    True

    The input array needs to be of integer dtype, otherwise a
    TypeError is raised:

    >>> np.bincount(np.arange(5, dtype=float))
    Traceback (most recent call last):
      ...
    TypeError: Cannot cast array data from dtype('float64') to dtype('int64')
    according to the rule 'safe'

    A possible use of ``bincount`` is to perform sums over
    variable-size chunks of an array, using the ``weights`` keyword.

    >>> w = np.array([0.3, 0.5, 0.2, 0.7, 1., -0.6]) # weights
    >>> x = np.array([0, 1, 1, 2, 2, 2])
    >>> np.bincount(x,  weights=w)
    array([ 0.3,  0.7,  1.1])

    """
    return (x, weights)


@array_function_from_c_func_and_dispatcher(_multiarray_umath.ravel_multi_index)
def ravel_multi_index(multi_index, dims, mode=None, order=None):
    """
    ravel_multi_index(multi_index, dims, mode='raise', order='C')

    Converts a tuple of index arrays into an array of flat
    indices, applying boundary modes to the multi-index.

    Parameters
    ----------
    multi_index : tuple of array_like
        A tuple of integer arrays, one array for each dimension.
    dims : tuple of ints
        The shape of array into which the indices from ``multi_index`` apply.
    mode : {'raise', 'wrap', 'clip'}, optional
        Specifies how out-of-bounds indices are handled.  Can specify
        either one mode or a tuple of modes, one mode per index.

        * 'raise' -- raise an error (default)
        * 'wrap' -- wrap around
        * 'clip' -- clip to the range

        In 'clip' mode, a negative index which would normally
        wrap will clip to 0 instead.
    order : {'C', 'F'}, optional
        Determines whether the multi-index should be viewed as
        indexing in row-major (C-style) or column-major
        (Fortran-style) order.

    Returns
    -------
    raveled_indices : ndarray
        An array of indices into the flattened version of an array
        of dimensions ``dims``.

    See Also
    --------
    unravel_index

    Examples
    --------
    >>> import numpy as np
    >>> arr = np.array([[3,6,6],[4,5,1]])
    >>> np.ravel_multi_index(arr, (7,6))
    array([22, 41, 37])
    >>> np.ravel_multi_index(arr, (7,6), order='F')
    array([31, 41, 13])
    >>> np.ravel_multi_index(arr, (4,6), mode='clip')
    array([22, 23, 19])
    >>> np.ravel_multi_index(arr, (4,4), mode=('clip','wrap'))
    array([12, 13, 13])

    >>> np.ravel_multi_index((3,1,4,1), (6,7,8,9))
    1621
    """
    return multi_index


@array_function_from_c_func_and_dispatcher(_multiarray_umath.unravel_index)
def unravel_index(indices, shape=None, order=None):
    """
    unravel_index(indices, shape, order='C')

    Converts a flat index or array of flat indices into a tuple
    of coordinate arrays.

    Parameters
    ----------
    indices : array_like
        An integer array whose elements are indices into the flattened
        version of an array of dimensions ``shape``. Before version 1.6.0,
        this function accepted just one index value.
    shape : tuple of ints
        The shape of the array to use for unraveling ``indices``.
    order : {'C', 'F'}, optional
        Determines whether the indices should be viewed as indexing in
        row-major (C-style) or column-major (Fortran-style) order.

    Returns
    -------
    unraveled_coords : tuple of ndarray
        Each array in the tuple has the same shape as the ``indices``
        array.

    See Also
    --------
    ravel_multi_index

    Examples
    --------
    >>> import numpy as np
    >>> np.unravel_index([22, 41, 37], (7,6))
    (array([3, 6, 6]), array([4, 5, 1]))
    >>> np.unravel_index([31, 41, 13], (7,6), order='F')
    (array([3, 6, 6]), array([4, 5, 1]))

    >>> np.unravel_index(1621, (6,7,8,9))
    (3, 1, 4, 1)

    """
    return (indices,)


@array_function_from_c_func_and_dispatcher(_multiarray_umath.copyto)
def copyto(dst, src, casting=None, where=None):
    """
    copyto(dst, src, casting='same_kind', where=True)

    Copies values from one array to another, broadcasting as necessary.

    Raises a TypeError if the `casting` rule is violated, and if
    `where` is provided, it selects which elements to copy.

    Parameters
    ----------
    dst : ndarray
        The array into which values are copied.
    src : array_like
        The array from which values are copied.
    casting : {'no', 'equiv', 'safe', 'same_kind', 'unsafe'}, optional
        Controls what kind of data casting may occur when copying.

        * 'no' means the data types should not be cast at all.
        * 'equiv' means only byte-order changes are allowed.
        * 'safe' means only casts which can preserve values are allowed.
        * 'same_kind' means only safe casts or casts within a kind,
          like float64 to float32, are allowed.
        * 'unsafe' means any data conversions may be done.
    where : array_like of bool, optional
        A boolean array which is broadcasted to match the dimensions
        of `dst`, and selects elements to copy from `src` to `dst`
        wherever it contains the value True.

    Examples
    --------
    >>> import numpy as np
    >>> A = np.array([4, 5, 6])
    >>> B = [1, 2, 3]
    >>> np.copyto(A, B)
    >>> A
    array([1, 2, 3])

    >>> A = np.array([[1, 2, 3], [4, 5, 6]])
    >>> B = [[4, 5, 6], [7, 8, 9]]
    >>> np.copyto(A, B)
    >>> A
    array([[4, 5, 6],
           [7, 8, 9]])

    """
    return (dst, src, where)


@array_function_from_c_func_and_dispatcher(_multiarray_umath.putmask)
def putmask(a, /, mask, values):
    """
    putmask(a, mask, values)

    Changes elements of an array based on conditional and input values.

    Sets ``a.flat[n] = values[n]`` for each n where ``mask.flat[n]==True``.

    If `values` is not the same size as `a` and `mask` then it will repeat.
    This gives behavior different from ``a[mask] = values``.

    Parameters
    ----------
    a : ndarray
        Target array.
    mask : array_like
        Boolean mask array. It has to be the same shape as `a`.
    values : array_like
        Values to put into `a` where `mask` is True. If `values` is smaller
        than `a` it will be repeated.

    See Also
    --------
    place, put, take, copyto

    Examples
    --------
    >>> import numpy as np
    >>> x = np.arange(6).reshape(2, 3)
    >>> np.putmask(x, x>2, x**2)
    >>> x
    array([[ 0,  1,  2],
           [ 9, 16, 25]])

    If `values` is smaller than `a` it is repeated:

    >>> x = np.arange(5)
    >>> np.putmask(x, x>1, [-33, -44])
    >>> x
    array([  0,   1, -33, -44, -33])

    """
    return (a, mask, values)


@array_function_from_c_func_and_dispatcher(_multiarray_umath.packbits)
def packbits(a, axis=None, bitorder='big'):
    """
    packbits(a, /, axis=None, bitorder='big')

    Packs the elements of a binary-valued array into bits in a uint8 array.

    The result is padded to full bytes by inserting zero bits at the end.

    Parameters
    ----------
    a : array_like
        An array of integers or booleans whose elements should be packed to
        bits.
    axis : int, optional
        The dimension over which bit-packing is done.
        ``None`` implies packing the flattened array.
    bitorder : {'big', 'little'}, optional
        The order of the input bits. 'big' will mimic bin(val),
        ``[0, 0, 0, 0, 0, 0, 1, 1] => 3 = 0b00000011``, 'little' will
        reverse the order so ``[1, 1, 0, 0, 0, 0, 0, 0] => 3``.
        Defaults to 'big'.

    Returns
    -------
    packed : ndarray
        Array of type uint8 whose elements represent bits corresponding to the
        logical (0 or nonzero) value of the input elements. The shape of
        `packed` has the same number of dimensions as the input (unless `axis`
        is None, in which case the output is 1-D).

    See Also
    --------
    unpackbits: Unpacks elements of a uint8 array into a binary-valued output
                array.

    Examples
    --------
    >>> import numpy as np
    >>> a = np.array([[[1,0,1],
    ...                [0,1,0]],
    ...               [[1,1,0],
    ...                [0,0,1]]])
    >>> b = np.packbits(a, axis=-1)
    >>> b
    array([[[160],
            [ 64]],
           [[192],
            [ 32]]], dtype=uint8)

    Note that in binary 160 = 1010 0000, 64 = 0100 0000, 192 = 1100 0000,
    and 32 = 0010 0000.

    """
    return (a,)


@array_function_from_c_func_and_dispatcher(_multiarray_umath.unpackbits)
def unpackbits(a, axis=None, count=None, bitorder='big'):
    """
    unpackbits(a, /, axis=None, count=None, bitorder='big')

    Unpacks elements of a uint8 array into a binary-valued output array.

    Each element of `a` represents a bit-field that should be unpacked
    into a binary-valued output array. The shape of the output array is
    either 1-D (if `axis` is ``None``) or the same shape as the input
    array with unpacking done along the axis specified.

    Parameters
    ----------
    a : ndarray, uint8 type
       Input array.
    axis : int, optional
        The dimension over which bit-unpacking is done.
        ``None`` implies unpacking the flattened array.
    count : int or None, optional
        The number of elements to unpack along `axis`, provided as a way
        of undoing the effect of packing a size that is not a multiple
        of eight. A non-negative number means to only unpack `count`
        bits. A negative number means to trim off that many bits from
        the end. ``None`` means to unpack the entire array (the
        default). Counts larger than the available number of bits will
        add zero padding to the output. Negative counts must not
        exceed the available number of bits.
    bitorder : {'big', 'little'}, optional
        The order of the returned bits. 'big' will mimic bin(val),
        ``3 = 0b00000011 => [0, 0, 0, 0, 0, 0, 1, 1]``, 'little' will reverse
        the order to ``[1, 1, 0, 0, 0, 0, 0, 0]``.
        Defaults to 'big'.

    Returns
    -------
    unpacked : ndarray, uint8 type
       The elements are binary-valued (0 or 1).

    See Also
    --------
    packbits : Packs the elements of a binary-valued array into bits in
               a uint8 array.

    Examples
    --------
    >>> import numpy as np
    >>> a = np.array([[2], [7], [23]], dtype=np.uint8)
    >>> a
    array([[ 2],
           [ 7],
           [23]], dtype=uint8)
    >>> b = np.unpackbits(a, axis=1)
    >>> b
    array([[0, 0, 0, 0, 0, 0, 1, 0],
           [0, 0, 0, 0, 0, 1, 1, 1],
           [0, 0, 0, 1, 0, 1, 1, 1]], dtype=uint8)
    >>> c = np.unpackbits(a, axis=1, count=-3)
    >>> c
    array([[0, 0, 0, 0, 0],
           [0, 0, 0, 0, 0],
           [0, 0, 0, 1, 0]], dtype=uint8)

    >>> p = np.packbits(b, axis=0)
    >>> np.unpackbits(p, axis=0)
    array([[0, 0, 0, 0, 0, 0, 1, 0],
           [0, 0, 0, 0, 0, 1, 1, 1],
           [0, 0, 0, 1, 0, 1, 1, 1],
           [0, 0, 0, 0, 0, 0, 0, 0],
           [0, 0, 0, 0, 0, 0, 0, 0],
           [0, 0, 0, 0, 0, 0, 0, 0],
           [0, 0, 0, 0, 0, 0, 0, 0],
           [0, 0, 0, 0, 0, 0, 0, 0]], dtype=uint8)
    >>> np.array_equal(b, np.unpackbits(p, axis=0, count=b.shape[0]))
    True

    """
    return (a,)


@array_function_from_c_func_and_dispatcher(_multiarray_umath.shares_memory)
def shares_memory(a, b, max_work=None):
    """
    shares_memory(a, b, /, max_work=None)

    Determine if two arrays share memory.

    .. warning::

       This function can be exponentially slow for some inputs, unless
       `max_work` is set to zero or a positive integer.
       If in doubt, use `numpy.may_share_memory` instead.

    Parameters
    ----------
    a, b : ndarray
        Input arrays
    max_work : int, optional
        Effort to spend on solving the overlap problem (maximum number
        of candidate solutions to consider). The following special
        values are recognized:

        max_work=-1 (default)
            The problem is solved exactly. In this case, the function returns
            True only if there is an element shared between the arrays. Finding
            the exact solution may take extremely long in some cases.
        max_work=0
            Only the memory bounds of a and b are checked.
            This is equivalent to using ``may_share_memory()``.

    Raises
    ------
    numpy.exceptions.TooHardError
        Exceeded max_work.

    Returns
    -------
    out : bool

    See Also
    --------
    may_share_memory

    Examples
    --------
    >>> import numpy as np
    >>> x = np.array([1, 2, 3, 4])
    >>> np.shares_memory(x, np.array([5, 6, 7]))
    False
    >>> np.shares_memory(x[::2], x)
    True
    >>> np.shares_memory(x[::2], x[1::2])
    False

    Checking whether two arrays share memory is NP-complete, and
    runtime may increase exponentially in the number of
    dimensions. Hence, `max_work` should generally be set to a finite
    number, as it is possible to construct examples that take
    extremely long to run:

    >>> from numpy.lib.stride_tricks import as_strided
    >>> x = np.zeros([192163377], dtype=np.int8)
    >>> x1 = as_strided(
    ...     x, strides=(36674, 61119, 85569), shape=(1049, 1049, 1049))
    >>> x2 = as_strided(
    ...     x[64023025:], strides=(12223, 12224, 1), shape=(1049, 1049, 1))
    >>> np.shares_memory(x1, x2, max_work=1000)
    Traceback (most recent call last):
    ...
    numpy.exceptions.TooHardError: Exceeded max_work

    Running ``np.shares_memory(x1, x2)`` without `max_work` set takes
    around 1 minute for this case. It is possible to find problems
    that take still significantly longer.

    """
    return (a, b)


@array_function_from_c_func_and_dispatcher(_multiarray_umath.may_share_memory)
def may_share_memory(a, b, max_work=None):
    """
    may_share_memory(a, b, /, max_work=None)

    Determine if two arrays might share memory

    A return of True does not necessarily mean that the two arrays
    share any element.  It just means that they *might*.

    Only the memory bounds of a and b are checked by default.

    Parameters
    ----------
    a, b : ndarray
        Input arrays
    max_work : int, optional
        Effort to spend on solving the overlap problem.  See
        `shares_memory` for details.  Default for ``may_share_memory``
        is to do a bounds check.

    Returns
    -------
    out : bool

    See Also
    --------
    shares_memory

    Examples
    --------
    >>> import numpy as np
    >>> np.may_share_memory(np.array([1,2]), np.array([5,8,9]))
    False
    >>> x = np.zeros([3, 4])
    >>> np.may_share_memory(x[:,0], x[:,1])
    True

    """
    return (a, b)


@array_function_from_c_func_and_dispatcher(_multiarray_umath.is_busday)
def is_busday(dates, weekmask=None, holidays=None, busdaycal=None, out=None):
    """
    is_busday(
        dates,
        weekmask='1111100',
        holidays=None,
        busdaycal=None,
        out=None
    )

    Calculates which of the given dates are valid days, and which are not.

    Parameters
    ----------
    dates : array_like of datetime64[D]
        The array of dates to process.
    weekmask : str or array_like of bool, optional
        A seven-element array indicating which of Monday through Sunday are
        valid days. May be specified as a length-seven list or array, like
        [1,1,1,1,1,0,0]; a length-seven string, like '1111100'; or a string
        like "Mon Tue Wed Thu Fri", made up of 3-character abbreviations for
        weekdays, optionally separated by white space. Valid abbreviations
        are: Mon Tue Wed Thu Fri Sat Sun
    holidays : array_like of datetime64[D], optional
        An array of dates to consider as invalid dates.  They may be
        specified in any order, and NaT (not-a-time) dates are ignored.
        This list is saved in a normalized form that is suited for
        fast calculations of valid days.
    busdaycal : busdaycalendar, optional
        A `busdaycalendar` object which specifies the valid days. If this
        parameter is provided, neither weekmask nor holidays may be
        provided.
    out : array of bool, optional
        If provided, this array is filled with the result.

    Returns
    -------
    out : array of bool
        An array with the same shape as ``dates``, containing True for
        each valid day, and False for each invalid day.

    See Also
    --------
    busdaycalendar : An object that specifies a custom set of valid days.
    busday_offset : Applies an offset counted in valid days.
    busday_count : Counts how many valid days are in a half-open date range.

    Examples
    --------
    >>> import numpy as np
    >>> # The weekdays are Friday, Saturday, and Monday
    ... np.is_busday(['2011-07-01', '2011-07-02', '2011-07-18'],
    ...                 holidays=['2011-07-01', '2011-07-04', '2011-07-17'])
    array([False, False,  True])
    """
    return (dates, weekmask, holidays, out)


@array_function_from_c_func_and_dispatcher(_multiarray_umath.busday_offset)
def busday_offset(dates, offsets, roll=None, weekmask=None, holidays=None,
                  busdaycal=None, out=None):
    """
    busday_offset(
        dates,
        offsets,
        roll='raise',
        weekmask='1111100',
        holidays=None,
        busdaycal=None,
        out=None
    )

    First adjusts the date to fall on a valid day according to
    the ``roll`` rule, then applies offsets to the given dates
    counted in valid days.

    Parameters
    ----------
    dates : array_like of datetime64[D]
        The array of dates to process.
    offsets : array_like of int
        The array of offsets, which is broadcast with ``dates``.
    roll : {'raise', 'nat', 'forward', 'following', 'backward', 'preceding', \
        'modifiedfollowing', 'modifiedpreceding'}, optional
        How to treat dates that do not fall on a valid day. The default
        is 'raise'.

        * 'raise' means to raise an exception for an invalid day.
        * 'nat' means to return a NaT (not-a-time) for an invalid day.
        * 'forward' and 'following' mean to take the first valid day
          later in time.
        * 'backward' and 'preceding' mean to take the first valid day
          earlier in time.
        * 'modifiedfollowing' means to take the first valid day
          later in time unless it is across a Month boundary, in which
          case to take the first valid day earlier in time.
        * 'modifiedpreceding' means to take the first valid day
          earlier in time unless it is across a Month boundary, in which
          case to take the first valid day later in time.
    weekmask : str or array_like of bool, optional
        A seven-element array indicating which of Monday through Sunday are
        valid days. May be specified as a length-seven list or array, like
        [1,1,1,1,1,0,0]; a length-seven string, like '1111100'; or a string
        like "Mon Tue Wed Thu Fri", made up of 3-character abbreviations for
        weekdays, optionally separated by white space. Valid abbreviations
        are: Mon Tue Wed Thu Fri Sat Sun
    holidays : array_like of datetime64[D], optional
        An array of dates to consider as invalid dates.  They may be
        specified in any order, and NaT (not-a-time) dates are ignored.
        This list is saved in a normalized form that is suited for
        fast calculations of valid days.
    busdaycal : busdaycalendar, optional
        A `busdaycalendar` object which specifies the valid days. If this
        parameter is provided, neither weekmask nor holidays may be
        provided.
    out : array of datetime64[D], optional
        If provided, this array is filled with the result.

    Returns
    -------
    out : array of datetime64[D]
        An array with a shape from broadcasting ``dates`` and ``offsets``
        together, containing the dates with offsets applied.

    See Also
    --------
    busdaycalendar : An object that specifies a custom set of valid days.
    is_busday : Returns a boolean array indicating valid days.
    busday_count : Counts how many valid days are in a half-open date range.

    Examples
    --------
    >>> import numpy as np
    >>> # First business day in October 2011 (not accounting for holidays)
    ... np.busday_offset('2011-10', 0, roll='forward')
    np.datetime64('2011-10-03')
    >>> # Last business day in February 2012 (not accounting for holidays)
    ... np.busday_offset('2012-03', -1, roll='forward')
    np.datetime64('2012-02-29')
    >>> # Third Wednesday in January 2011
    ... np.busday_offset('2011-01', 2, roll='forward', weekmask='Wed')
    np.datetime64('2011-01-19')
    >>> # 2012 Mother's Day in Canada and the U.S.
    ... np.busday_offset('2012-05', 1, roll='forward', weekmask='Sun')
    np.datetime64('2012-05-13')

    >>> # First business day on or after a date
    ... np.busday_offset('2011-03-20', 0, roll='forward')
    np.datetime64('2011-03-21')
    >>> np.busday_offset('2011-03-22', 0, roll='forward')
    np.datetime64('2011-03-22')
    >>> # First business day after a date
    ... np.busday_offset('2011-03-20', 1, roll='backward')
    np.datetime64('2011-03-21')
    >>> np.busday_offset('2011-03-22', 1, roll='backward')
    np.datetime64('2011-03-23')
    """
    return (dates, offsets, weekmask, holidays, out)


@array_function_from_c_func_and_dispatcher(_multiarray_umath.busday_count)
def busday_count(begindates, enddates, weekmask=None, holidays=None,
                 busdaycal=None, out=None):
    """
    busday_count(
        begindates,
        enddates,
        weekmask='1111100',
        holidays=[],
        busdaycal=None,
        out=None
    )

    Counts the number of valid days between `begindates` and
    `enddates`, not including the day of `enddates`.

    If ``enddates`` specifies a date value that is earlier than the
    corresponding ``begindates`` date value, the count will be negative.

    Parameters
    ----------
    begindates : array_like of datetime64[D]
        The array of the first dates for counting.
    enddates : array_like of datetime64[D]
        The array of the end dates for counting, which are excluded
        from the count themselves.
    weekmask : str or array_like of bool, optional
        A seven-element array indicating which of Monday through Sunday are
        valid days. May be specified as a length-seven list or array, like
        [1,1,1,1,1,0,0]; a length-seven string, like '1111100'; or a string
        like "Mon Tue Wed Thu Fri", made up of 3-character abbreviations for
        weekdays, optionally separated by white space. Valid abbreviations
        are: Mon Tue Wed Thu Fri Sat Sun
    holidays : array_like of datetime64[D], optional
        An array of dates to consider as invalid dates.  They may be
        specified in any order, and NaT (not-a-time) dates are ignored.
        This list is saved in a normalized form that is suited for
        fast calculations of valid days.
    busdaycal : busdaycalendar, optional
        A `busdaycalendar` object which specifies the valid days. If this
        parameter is provided, neither weekmask nor holidays may be
        provided.
    out : array of int, optional
        If provided, this array is filled with the result.

    Returns
    -------
    out : array of int
        An array with a shape from broadcasting ``begindates`` and ``enddates``
        together, containing the number of valid days between
        the begin and end dates.

    See Also
    --------
    busdaycalendar : An object that specifies a custom set of valid days.
    is_busday : Returns a boolean array indicating valid days.
    busday_offset : Applies an offset counted in valid days.

    Examples
    --------
    >>> import numpy as np
    >>> # Number of weekdays in January 2011
    ... np.busday_count('2011-01', '2011-02')
    21
    >>> # Number of weekdays in 2011
    >>> np.busday_count('2011', '2012')
    260
    >>> # Number of Saturdays in 2011
    ... np.busday_count('2011', '2012', weekmask='Sat')
    53
    """
    return (begindates, enddates, weekmask, holidays, out)


@array_function_from_c_func_and_dispatcher(
    _multiarray_umath.datetime_as_string)
def datetime_as_string(arr, unit=None, timezone=None, casting=None):
    """
    datetime_as_string(arr, unit=None, timezone='naive', casting='same_kind')

    Convert an array of datetimes into an array of strings.

    Parameters
    ----------
    arr : array_like of datetime64
        The array of UTC timestamps to format.
    unit : str
        One of None, 'auto', or
        a :ref:`datetime unit <arrays.dtypes.dateunits>`.
    timezone : {'naive', 'UTC', 'local'} or tzinfo
        Timezone information to use when displaying the datetime. If 'UTC',
        end with a Z to indicate UTC time. If 'local', convert to the local
        timezone first, and suffix with a +-#### timezone offset. If a tzinfo
        object, then do as with 'local', but use the specified timezone.
    casting : {'no', 'equiv', 'safe', 'same_kind', 'unsafe'}
        Casting to allow when changing between datetime units.

    Returns
    -------
    str_arr : ndarray
        An array of strings the same shape as `arr`.

    Examples
    --------
    >>> import numpy as np
    >>> import pytz
    >>> d = np.arange('2002-10-27T04:30', 4*60, 60, dtype='M8[m]')
    >>> d
    array(['2002-10-27T04:30', '2002-10-27T05:30', '2002-10-27T06:30',
           '2002-10-27T07:30'], dtype='datetime64[m]')

    Setting the timezone to UTC shows the same information, but with a Z suffix

    >>> np.datetime_as_string(d, timezone='UTC')
    array(['2002-10-27T04:30Z', '2002-10-27T05:30Z', '2002-10-27T06:30Z',
           '2002-10-27T07:30Z'], dtype='<U35')

    Note that we picked datetimes that cross a DST boundary. Passing in a
    ``pytz`` timezone object will print the appropriate offset

    >>> np.datetime_as_string(d, timezone=pytz.timezone('US/Eastern'))
    array(['2002-10-27T00:30-0400', '2002-10-27T01:30-0400',
           '2002-10-27T01:30-0500', '2002-10-27T02:30-0500'], dtype='<U39')

    Passing in a unit will change the precision

    >>> np.datetime_as_string(d, unit='h')
    array(['2002-10-27T04', '2002-10-27T05', '2002-10-27T06', '2002-10-27T07'],
          dtype='<U32')
    >>> np.datetime_as_string(d, unit='s')
    array(['2002-10-27T04:30:00', '2002-10-27T05:30:00', '2002-10-27T06:30:00',
           '2002-10-27T07:30:00'], dtype='<U38')

    'casting' can be used to specify whether precision can be changed

    >>> np.datetime_as_string(d, unit='h', casting='safe')
    Traceback (most recent call last):
        ...
    TypeError: Cannot create a datetime string as units 'h' from a NumPy
    datetime with units 'm' according to the rule 'safe'
    """
    return (arr,)
```
