## Supplementary software v0.2.1 for "Virtual control arms for paediatric myopia trials: external validation of axial-elongation models": multiarray.pyi

```
# TODO: Sort out any and all missing functions in this namespace
import datetime as dt
from _typeshed import StrOrBytesPath, SupportsLenAndGetItem
from collections.abc import Sequence, Callable, Iterable
from typing import (
    Literal as L,
    Any,
    TypeAlias,
    overload,
    TypeVar,
    TypedDict,
    SupportsIndex,
    final,
    Final,
    Protocol,
    ClassVar,
    type_check_only,
)
from typing_extensions import CapsuleType, Unpack

import numpy as np
from numpy import (  # type: ignore[attr-defined]
    # Re-exports
    busdaycalendar,
    broadcast,
    correlate,
    count_nonzero,
    dtype,
    einsum as c_einsum,
    flatiter,
    from_dlpack,
    interp,
    matmul,
    ndarray,
    nditer,
    vecdot,

    # The rest
    ufunc,
    str_,
    uint8,
    intp,
    int_,
    float64,
    timedelta64,
    datetime64,
    generic,
    unsignedinteger,
    signedinteger,
    floating,
    complexfloating,
    _AnyShapeType,
    _OrderKACF,
    _OrderCF,
    _CastingKind,
    _ModeKind,
    _SupportsBuffer,
    _SupportsFileMethods,
    _CopyMode,
    _NDIterFlagsKind,
    _NDIterFlagsOp,
)
from numpy.lib._array_utils_impl import normalize_axis_index

from numpy._typing import (
    # Shapes
    _ShapeLike,

    # DTypes
    DTypeLike,
    _DTypeLike,
    _SupportsDType,

    # Arrays
    NDArray,
    ArrayLike,
    _ArrayLike,
    _SupportsArrayFunc,
    _NestedSequence,
    _ArrayLikeBool_co,
    _ArrayLikeUInt_co,
    _ArrayLikeInt_co,
    _ArrayLikeFloat_co,
    _ArrayLikeComplex_co,
    _ArrayLikeTD64_co,
    _ArrayLikeDT64_co,
    _ArrayLikeObject_co,
    _ArrayLikeStr_co,
    _ArrayLikeBytes_co,
    _ScalarLike_co,
    _IntLike_co,
    _FloatLike_co,
    _TD64Like_co,
)
from numpy._typing._ufunc import (
    _2PTuple,
    _PyFunc_Nin1_Nout1,
    _PyFunc_Nin2_Nout1,
    _PyFunc_Nin3P_Nout1,
    _PyFunc_Nin1P_Nout2P,
)

__all__ = [
    "_ARRAY_API",
    "ALLOW_THREADS",
    "BUFSIZE",
    "CLIP",
    "DATETIMEUNITS",
    "ITEM_HASOBJECT",
    "ITEM_IS_POINTER",
    "LIST_PICKLE",
    "MAXDIMS",
    "MAY_SHARE_BOUNDS",
    "MAY_SHARE_EXACT",
    "NEEDS_INIT",
    "NEEDS_PYAPI",
    "RAISE",
    "USE_GETITEM",
    "USE_SETITEM",
    "WRAP",
    "_flagdict",
    "from_dlpack",
    "_place",
    "_reconstruct",
    "_vec_string",
    "_monotonicity",
    "add_docstring",
    "arange",
    "array",
    "asarray",
    "asanyarray",
    "ascontiguousarray",
    "asfortranarray",
    "bincount",
    "broadcast",
    "busday_count",
    "busday_offset",
    "busdaycalendar",
    "can_cast",
    "compare_chararrays",
    "concatenate",
    "copyto",
    "correlate",
    "correlate2",
    "count_nonzero",
    "c_einsum",
    "datetime_as_string",
    "datetime_data",
    "dot",
    "dragon4_positional",
    "dragon4_scientific",
    "dtype",
    "empty",
    "empty_like",
    "error",
    "flagsobj",
    "flatiter",
    "format_longfloat",
    "frombuffer",
    "fromfile",
    "fromiter",
    "fromstring",
    "get_handler_name",
    "get_handler_version",
    "inner",
    "interp",
    "interp_complex",
    "is_busday",
    "lexsort",
    "matmul",
    "vecdot",
    "may_share_memory",
    "min_scalar_type",
    "ndarray",
    "nditer",
    "nested_iters",
    "normalize_axis_index",
    "packbits",
    "promote_types",
    "putmask",
    "ravel_multi_index",
    "result_type",
    "scalar",
    "set_datetimeparse_function",
    "set_typeDict",
    "shares_memory",
    "typeinfo",
    "unpackbits",
    "unravel_index",
    "vdot",
    "where",
    "zeros",
]

_SCT = TypeVar("_SCT", bound=generic)
_DType = TypeVar("_DType", bound=np.dtype[Any])
_ArrayType = TypeVar("_ArrayType", bound=ndarray[Any, Any])
_ArrayType_co = TypeVar(
    "_ArrayType_co",
    bound=ndarray[Any, Any],
    covariant=True,
)
_ReturnType = TypeVar("_ReturnType")
_IDType = TypeVar("_IDType")
_Nin = TypeVar("_Nin", bound=int)
_Nout = TypeVar("_Nout", bound=int)

_ShapeT = TypeVar("_ShapeT", bound=tuple[int, ...])
_Array: TypeAlias = ndarray[_ShapeT, dtype[_SCT]]
_Array1D: TypeAlias = ndarray[tuple[int], dtype[_SCT]]

# Valid time units
_UnitKind: TypeAlias = L[
    "Y",
    "M",
    "D",
    "h",
    "m",
    "s",
    "ms",
    "us", "μs",
    "ns",
    "ps",
    "fs",
    "as",
]
_RollKind: TypeAlias = L[  # `raise` is deliberately excluded
    "nat",
    "forward",
    "following",
    "backward",
    "preceding",
    "modifiedfollowing",
    "modifiedpreceding",
]

@type_check_only
class _SupportsArray(Protocol[_ArrayType_co]):
    def __array__(self, /) -> _ArrayType_co: ...

@type_check_only
class _KwargsEmpty(TypedDict, total=False):
    device: None | L["cpu"]
    like: None | _SupportsArrayFunc

@type_check_only
class _ConstructorEmpty(Protocol):
    # 1-D shape
    @overload
    def __call__(
        self,
        /,
        shape: SupportsIndex,
        dtype: None = ...,
        order: _OrderCF = ...,
        **kwargs: Unpack[_KwargsEmpty],
    ) -> _Array1D[float64]: ...
    @overload
    def __call__(
        self,
        /,
        shape: SupportsIndex,
        dtype: _DType | _SupportsDType[_DType],
        order: _OrderCF = ...,
        **kwargs: Unpack[_KwargsEmpty],
    ) -> ndarray[tuple[int], _DType]: ...
    @overload
    def __call__(
        self,
        /,
        shape: SupportsIndex,
        dtype: type[_SCT],
        order: _OrderCF = ...,
        **kwargs: Unpack[_KwargsEmpty],
    ) -> _Array1D[_SCT]: ...
    @overload
    def __call__(
        self,
        /,
        shape: SupportsIndex,
        dtype: DTypeLike,
        order: _OrderCF = ...,
        **kwargs: Unpack[_KwargsEmpty],
    ) -> _Array1D[Any]: ...

    # known shape
    @overload
    def __call__(
        self,
        /,
        shape: _AnyShapeType,
        dtype: None = ...,
        order: _OrderCF = ...,
        **kwargs: Unpack[_KwargsEmpty],
    ) -> _Array[_AnyShapeType, float64]: ...
    @overload
    def __call__(
        self,
        /,
        shape: _AnyShapeType,
        dtype: _DType | _SupportsDType[_DType],
        order: _OrderCF = ...,
        **kwargs: Unpack[_KwargsEmpty],
    ) -> ndarray[_AnyShapeType, _DType]: ...
    @overload
    def __call__(
        self,
        /,
        shape: _AnyShapeType,
        dtype: type[_SCT],
        order: _OrderCF = ...,
        **kwargs: Unpack[_KwargsEmpty],
    ) -> _Array[_AnyShapeType, _SCT]: ...
    @overload
    def __call__(
        self,
        /,
        shape: _AnyShapeType,
        dtype: DTypeLike,
        order: _OrderCF = ...,
        **kwargs: Unpack[_KwargsEmpty],
    ) -> _Array[_AnyShapeType, Any]: ...

    # unknown shape
    @overload
    def __call__(
        self, /,
        shape: _ShapeLike,
        dtype: None = ...,
        order: _OrderCF = ...,
        **kwargs: Unpack[_KwargsEmpty],
    ) -> NDArray[float64]: ...
    @overload
    def __call__(
        self, /,
        shape: _ShapeLike,
        dtype: _DType | _SupportsDType[_DType],
        order: _OrderCF = ...,
        **kwargs: Unpack[_KwargsEmpty],
    ) -> ndarray[Any, _DType]: ...
    @overload
    def __call__(
        self, /,
        shape: _ShapeLike,
        dtype: type[_SCT],
        order: _OrderCF = ...,
        **kwargs: Unpack[_KwargsEmpty],
    ) -> NDArray[_SCT]: ...
    @overload
    def __call__(
        self, /,
        shape: _ShapeLike,
        dtype: DTypeLike,
        order: _OrderCF = ...,
        **kwargs: Unpack[_KwargsEmpty],
    ) -> NDArray[Any]: ...

# using `Final` or `TypeAlias` will break stubtest
error = Exception

# from ._multiarray_umath
ITEM_HASOBJECT: Final[L[1]]
LIST_PICKLE: Final[L[2]]
ITEM_IS_POINTER: Final[L[4]]
NEEDS_INIT: Final[L[8]]
NEEDS_PYAPI: Final[L[16]]
USE_GETITEM: Final[L[32]]
USE_SETITEM: Final[L[64]]
DATETIMEUNITS: Final[CapsuleType]
_ARRAY_API: Final[CapsuleType]
_flagdict: Final[dict[str, int]]
_monotonicity: Final[Callable[..., object]]
_place: Final[Callable[..., object]]
_reconstruct: Final[Callable[..., object]]
_vec_string: Final[Callable[..., object]]
correlate2: Final[Callable[..., object]]
dragon4_positional: Final[Callable[..., object]]
dragon4_scientific: Final[Callable[..., object]]
interp_complex: Final[Callable[..., object]]
set_datetimeparse_function: Final[Callable[..., object]]
def get_handler_name(a: NDArray[Any] = ..., /) -> str | None: ...
def get_handler_version(a: NDArray[Any] = ..., /) -> int | None: ...
def format_longfloat(x: np.longdouble, precision: int) -> str: ...
def scalar(dtype: _DType, object: bytes | object = ...) -> ndarray[tuple[()], _DType]: ...
def set_typeDict(dict_: dict[str, np.dtype[Any]], /) -> None: ...
typeinfo: Final[dict[str, np.dtype[np.generic]]]

ALLOW_THREADS: Final[int]  # 0 or 1 (system-specific)
BUFSIZE: L[8192]
CLIP: L[0]
WRAP: L[1]
RAISE: L[2]
MAXDIMS: L[32]
MAY_SHARE_BOUNDS: L[0]
MAY_SHARE_EXACT: L[-1]
tracemalloc_domain: L[389047]

zeros: Final[_ConstructorEmpty]
empty: Final[_ConstructorEmpty]

@overload
def empty_like(
    prototype: _ArrayType,
    dtype: None = ...,
    order: _OrderKACF = ...,
    subok: bool = ...,
    shape: None | _ShapeLike = ...,
    *,
    device: None | L["cpu"] = ...,
) -> _ArrayType: ...
@overload
def empty_like(
    prototype: _ArrayLike[_SCT],
    dtype: None = ...,
    order: _OrderKACF = ...,
    subok: bool = ...,
    shape: None | _ShapeLike = ...,
    *,
    device: None | L["cpu"] = ...,
) -> NDArray[_SCT]: ...
@overload
def empty_like(
    prototype: object,
    dtype: None = ...,
    order: _OrderKACF = ...,
    subok: bool = ...,
    shape: None | _ShapeLike = ...,
    *,
    device: None | L["cpu"] = ...,
) -> NDArray[Any]: ...
@overload
def empty_like(
    prototype: Any,
    dtype: _DTypeLike[_SCT],
    order: _OrderKACF = ...,
    subok: bool = ...,
    shape: None | _ShapeLike = ...,
    *,
    device: None | L["cpu"] = ...,
) -> NDArray[_SCT]: ...
@overload
def empty_like(
    prototype: Any,
    dtype: DTypeLike,
    order: _OrderKACF = ...,
    subok: bool = ...,
    shape: None | _ShapeLike = ...,
    *,
    device: None | L["cpu"] = ...,
) -> NDArray[Any]: ...

@overload
def array(
    object: _ArrayType,
    dtype: None = ...,
    *,
    copy: None | bool | _CopyMode = ...,
    order: _OrderKACF = ...,
    subok: L[True],
    ndmin: int = ...,
    like: None | _SupportsArrayFunc = ...,
) -> _ArrayType: ...
@overload
def array(
    object: _SupportsArray[_ArrayType],
    dtype: None = ...,
    *,
    copy: None | bool | _CopyMode = ...,
    order: _OrderKACF = ...,
    subok: L[True],
    ndmin: L[0] = ...,
    like: None | _SupportsArrayFunc = ...,
) -> _ArrayType: ...
@overload
def array(
    object: _ArrayLike[_SCT],
    dtype: None = ...,
    *,
    copy: None | bool | _CopyMode = ...,
    order: _OrderKACF = ...,
    subok: bool = ...,
    ndmin: int = ...,
    like: None | _SupportsArrayFunc = ...,
) -> NDArray[_SCT]: ...
@overload
def array(
    object: object,
    dtype: None = ...,
    *,
    copy: None | bool | _CopyMode = ...,
    order: _OrderKACF = ...,
    subok: bool = ...,
    ndmin: int = ...,
    like: None | _SupportsArrayFunc = ...,
) -> NDArray[Any]: ...
@overload
def array(
    object: Any,
    dtype: _DTypeLike[_SCT],
    *,
    copy: None | bool | _CopyMode = ...,
    order: _OrderKACF = ...,
    subok: bool = ...,
    ndmin: int = ...,
    like: None | _SupportsArrayFunc = ...,
) -> NDArray[_SCT]: ...
@overload
def array(
    object: Any,
    dtype: DTypeLike,
    *,
    copy: None | bool | _CopyMode = ...,
    order: _OrderKACF = ...,
    subok: bool = ...,
    ndmin: int = ...,
    like: None | _SupportsArrayFunc = ...,
) -> NDArray[Any]: ...

@overload
def unravel_index(  # type: ignore[misc]
    indices: _IntLike_co,
    shape: _ShapeLike,
    order: _OrderCF = ...,
) -> tuple[intp, ...]: ...
@overload
def unravel_index(
    indices: _ArrayLikeInt_co,
    shape: _ShapeLike,
    order: _OrderCF = ...,
) -> tuple[NDArray[intp], ...]: ...

@overload
def ravel_multi_index(  # type: ignore[misc]
    multi_index: Sequence[_IntLike_co],
    dims: Sequence[SupportsIndex],
    mode: _ModeKind | tuple[_ModeKind, ...] = ...,
    order: _OrderCF = ...,
) -> intp: ...
@overload
def ravel_multi_index(
    multi_index: Sequence[_ArrayLikeInt_co],
    dims: Sequence[SupportsIndex],
    mode: _ModeKind | tuple[_ModeKind, ...] = ...,
    order: _OrderCF = ...,
) -> NDArray[intp]: ...

# NOTE: Allow any sequence of array-like objects
@overload
def concatenate(  # type: ignore[misc]
    arrays: _ArrayLike[_SCT],
    /,
    axis: None | SupportsIndex = ...,
    out: None = ...,
    *,
    dtype: None = ...,
    casting: None | _CastingKind = ...
) -> NDArray[_SCT]: ...
@overload
def concatenate(  # type: ignore[misc]
    arrays: SupportsLenAndGetItem[ArrayLike],
    /,
    axis: None | SupportsIndex = ...,
    out: None = ...,
    *,
    dtype: None = ...,
    casting: None | _CastingKind = ...
) -> NDArray[Any]: ...
@overload
def concatenate(  # type: ignore[misc]
    arrays: SupportsLenAndGetItem[ArrayLike],
    /,
    axis: None | SupportsIndex = ...,
    out: None = ...,
    *,
    dtype: _DTypeLike[_SCT],
    casting: None | _CastingKind = ...
) -> NDArray[_SCT]: ...
@overload
def concatenate(  # type: ignore[misc]
    arrays: SupportsLenAndGetItem[ArrayLike],
    /,
    axis: None | SupportsIndex = ...,
    out: None = ...,
    *,
    dtype: DTypeLike,
    casting: None | _CastingKind = ...
) -> NDArray[Any]: ...
@overload
def concatenate(
    arrays: SupportsLenAndGetItem[ArrayLike],
    /,
    axis: None | SupportsIndex = ...,
    out: _ArrayType = ...,
    *,
    dtype: DTypeLike = ...,
    casting: None | _CastingKind = ...
) -> _ArrayType: ...

def inner(
    a: ArrayLike,
    b: ArrayLike,
    /,
) -> Any: ...

@overload
def where(
    condition: ArrayLike,
    /,
) -> tuple[NDArray[intp], ...]: ...
@overload
def where(
    condition: ArrayLike,
    x: ArrayLike,
    y: ArrayLike,
    /,
) -> NDArray[Any]: ...

def lexsort(
    keys: ArrayLike,
    axis: None | SupportsIndex = ...,
) -> Any: ...

def can_cast(
    from_: ArrayLike | DTypeLike,
    to: DTypeLike,
    casting: None | _CastingKind = ...,
) -> bool: ...

def min_scalar_type(
    a: ArrayLike, /,
) -> dtype[Any]: ...

def result_type(
    *arrays_and_dtypes: ArrayLike | DTypeLike,
) -> dtype[Any]: ...

@overload
def dot(a: ArrayLike, b: ArrayLike, out: None = ...) -> Any: ...
@overload
def dot(a: ArrayLike, b: ArrayLike, out: _ArrayType) -> _ArrayType: ...

@overload
def vdot(a: _ArrayLikeBool_co, b: _ArrayLikeBool_co, /) -> np.bool: ...  # type: ignore[misc]
@overload
def vdot(a: _ArrayLikeUInt_co, b: _ArrayLikeUInt_co, /) -> unsignedinteger[Any]: ...  # type: ignore[misc]
@overload
def vdot(a: _ArrayLikeInt_co, b: _ArrayLikeInt_co, /) -> signedinteger[Any]: ... # type: ignore[misc]
@overload
def vdot(a: _ArrayLikeFloat_co, b: _ArrayLikeFloat_co, /) -> floating[Any]: ...  # type: ignore[misc]
@overload
def vdot(a: _ArrayLikeComplex_co, b: _ArrayLikeComplex_co, /) -> complexfloating[Any, Any]: ...  # type: ignore[misc]
@overload
def vdot(a: _ArrayLikeTD64_co, b: _ArrayLikeTD64_co, /) -> timedelta64: ...
@overload
def vdot(a: _ArrayLikeObject_co, b: Any, /) -> Any: ...
@overload
def vdot(a: Any, b: _ArrayLikeObject_co, /) -> Any: ...

def bincount(
    x: ArrayLike,
    /,
    weights: None | ArrayLike = ...,
    minlength: SupportsIndex = ...,
) -> NDArray[intp]: ...

def copyto(
    dst: NDArray[Any],
    src: ArrayLike,
    casting: None | _CastingKind = ...,
    where: None | _ArrayLikeBool_co = ...,
) -> None: ...

def putmask(
    a: NDArray[Any],
    /,
    mask: _ArrayLikeBool_co,
    values: ArrayLike,
) -> None: ...

def packbits(
    a: _ArrayLikeInt_co,
    /,
    axis: None | SupportsIndex = ...,
    bitorder: L["big", "little"] = ...,
) -> NDArray[uint8]: ...

def unpackbits(
    a: _ArrayLike[uint8],
    /,
    axis: None | SupportsIndex = ...,
    count: None | SupportsIndex = ...,
    bitorder: L["big", "little"] = ...,
) -> NDArray[uint8]: ...

def shares_memory(
    a: object,
    b: object,
    /,
    max_work: None | int = ...,
) -> bool: ...

def may_share_memory(
    a: object,
    b: object,
    /,
    max_work: None | int = ...,
) -> bool: ...

@overload
def asarray(
    a: _ArrayLike[_SCT],
    dtype: None = ...,
    order: _OrderKACF = ...,
    *,
    device: None | L["cpu"] = ...,
    copy: None | bool = ...,
    like: None | _SupportsArrayFunc = ...,
) -> NDArray[_SCT]: ...
@overload
def asarray(
    a: object,
    dtype: None = ...,
    order: _OrderKACF = ...,
    *,
    device: None | L["cpu"] = ...,
    copy: None | bool = ...,
    like: None | _SupportsArrayFunc = ...,
) -> NDArray[Any]: ...
@overload
def asarray(
    a: Any,
    dtype: _DTypeLike[_SCT],
    order: _OrderKACF = ...,
    *,
    device: None | L["cpu"] = ...,
    copy: None | bool = ...,
    like: None | _SupportsArrayFunc = ...,
) -> NDArray[_SCT]: ...
@overload
def asarray(
    a: Any,
    dtype: DTypeLike,
    order: _OrderKACF = ...,
    *,
    device: None | L["cpu"] = ...,
    copy: None | bool = ...,
    like: None | _SupportsArrayFunc = ...,
) -> NDArray[Any]: ...

@overload
def asanyarray(
    a: _ArrayType,  # Preserve subclass-information
    dtype: None = ...,
    order: _OrderKACF = ...,
    *,
    device: None | L["cpu"] = ...,
    copy: None | bool = ...,
    like: None | _SupportsArrayFunc = ...,
) -> _ArrayType: ...
@overload
def asanyarray(
    a: _ArrayLike[_SCT],
    dtype: None = ...,
    order: _OrderKACF = ...,
    *,
    device: None | L["cpu"] = ...,
    copy: None | bool = ...,
    like: None | _SupportsArrayFunc = ...,
) -> NDArray[_SCT]: ...
@overload
def asanyarray(
    a: object,
    dtype: None = ...,
    order: _OrderKACF = ...,
    *,
    device: None | L["cpu"] = ...,
    copy: None | bool = ...,
    like: None | _SupportsArrayFunc = ...,
) -> NDArray[Any]: ...
@overload
def asanyarray(
    a: Any,
    dtype: _DTypeLike[_SCT],
    order: _OrderKACF = ...,
    *,
    device: None | L["cpu"] = ...,
    copy: None | bool = ...,
    like: None | _SupportsArrayFunc = ...,
) -> NDArray[_SCT]: ...
@overload
def asanyarray(
    a: Any,
    dtype: DTypeLike,
    order: _OrderKACF = ...,
    *,
    device: None | L["cpu"] = ...,
    copy: None | bool = ...,
    like: None | _SupportsArrayFunc = ...,
) -> NDArray[Any]: ...

@overload
def ascontiguousarray(
    a: _ArrayLike[_SCT],
    dtype: None = ...,
    *,
    like: None | _SupportsArrayFunc = ...,
) -> NDArray[_SCT]: ...
@overload
def ascontiguousarray(
    a: object,
    dtype: None = ...,
    *,
    like: None | _SupportsArrayFunc = ...,
) -> NDArray[Any]: ...
@overload
def ascontiguousarray(
    a: Any,
    dtype: _DTypeLike[_SCT],
    *,
    like: None | _SupportsArrayFunc = ...,
) -> NDArray[_SCT]: ...
@overload
def ascontiguousarray(
    a: Any,
    dtype: DTypeLike,
    *,
    like: None | _SupportsArrayFunc = ...,
) -> NDArray[Any]: ...

@overload
def asfortranarray(
    a: _ArrayLike[_SCT],
    dtype: None = ...,
    *,
    like: None | _SupportsArrayFunc = ...,
) -> NDArray[_SCT]: ...
@overload
def asfortranarray(
    a: object,
    dtype: None = ...,
    *,
    like: None | _SupportsArrayFunc = ...,
) -> NDArray[Any]: ...
@overload
def asfortranarray(
    a: Any,
    dtype: _DTypeLike[_SCT],
    *,
    like: None | _SupportsArrayFunc = ...,
) -> NDArray[_SCT]: ...
@overload
def asfortranarray(
    a: Any,
    dtype: DTypeLike,
    *,
    like: None | _SupportsArrayFunc = ...,
) -> NDArray[Any]: ...

def promote_types(__type1: DTypeLike, __type2: DTypeLike) -> dtype[Any]: ...

# `sep` is a de facto mandatory argument, as its default value is deprecated
@overload
def fromstring(
    string: str | bytes,
    dtype: None = ...,
    count: SupportsIndex = ...,
    *,
    sep: str,
    like: None | _SupportsArrayFunc = ...,
) -> NDArray[float64]: ...
@overload
def fromstring(
    string: str | bytes,
    dtype: _DTypeLike[_SCT],
    count: SupportsIndex = ...,
    *,
    sep: str,
    like: None | _SupportsArrayFunc = ...,
) -> NDArray[_SCT]: ...
@overload
def fromstring(
    string: str | bytes,
    dtype: DTypeLike,
    count: SupportsIndex = ...,
    *,
    sep: str,
    like: None | _SupportsArrayFunc = ...,
) -> NDArray[Any]: ...

@overload
def frompyfunc(  # type: ignore[overload-overlap]
    func: Callable[[Any], _ReturnType], /,
    nin: L[1],
    nout: L[1],
    *,
    identity: None = ...,
) -> _PyFunc_Nin1_Nout1[_ReturnType, None]: ...
@overload
def frompyfunc(  # type: ignore[overload-overlap]
    func: Callable[[Any], _ReturnType], /,
    nin: L[1],
    nout: L[1],
    *,
    identity: _IDType,
) -> _PyFunc_Nin1_Nout1[_ReturnType, _IDType]: ...
@overload
def frompyfunc(  # type: ignore[overload-overlap]
    func: Callable[[Any, Any], _ReturnType], /,
    nin: L[2],
    nout: L[1],
    *,
    identity: None = ...,
) -> _PyFunc_Nin2_Nout1[_ReturnType, None]: ...
@overload
def frompyfunc(  # type: ignore[overload-overlap]
    func: Callable[[Any, Any], _ReturnType], /,
    nin: L[2],
    nout: L[1],
    *,
    identity: _IDType,
) -> _PyFunc_Nin2_Nout1[_ReturnType, _IDType]: ...
@overload
def frompyfunc(  # type: ignore[overload-overlap]
    func: Callable[..., _ReturnType], /,
    nin: _Nin,
    nout: L[1],
    *,
    identity: None = ...,
) -> _PyFunc_Nin3P_Nout1[_ReturnType, None, _Nin]: ...
@overload
def frompyfunc(  # type: ignore[overload-overlap]
    func: Callable[..., _ReturnType], /,
    nin: _Nin,
    nout: L[1],
    *,
    identity: _IDType,
) -> _PyFunc_Nin3P_Nout1[_ReturnType, _IDType, _Nin]: ...
@overload
def frompyfunc(
    func: Callable[..., _2PTuple[_ReturnType]], /,
    nin: _Nin,
    nout: _Nout,
    *,
    identity: None = ...,
) -> _PyFunc_Nin1P_Nout2P[_ReturnType, None, _Nin, _Nout]: ...
@overload
def frompyfunc(
    func: Callable[..., _2PTuple[_ReturnType]], /,
    nin: _Nin,
    nout: _Nout,
    *,
    identity: _IDType,
) -> _PyFunc_Nin1P_Nout2P[_ReturnType, _IDType, _Nin, _Nout]: ...
@overload
def frompyfunc(
    func: Callable[..., Any], /,
    nin: SupportsIndex,
    nout: SupportsIndex,
    *,
    identity: None | object = ...,
) -> ufunc: ...

@overload
def fromfile(
    file: StrOrBytesPath | _SupportsFileMethods,
    dtype: None = ...,
    count: SupportsIndex = ...,
    sep: str = ...,
    offset: SupportsIndex = ...,
    *,
    like: None | _SupportsArrayFunc = ...,
) -> NDArray[float64]: ...
@overload
def fromfile(
    file: StrOrBytesPath | _SupportsFileMethods,
    dtype: _DTypeLike[_SCT],
    count: SupportsIndex = ...,
    sep: str = ...,
    offset: SupportsIndex = ...,
    *,
    like: None | _SupportsArrayFunc = ...,
) -> NDArray[_SCT]: ...
@overload
def fromfile(
    file: StrOrBytesPath | _SupportsFileMethods,
    dtype: DTypeLike,
    count: SupportsIndex = ...,
    sep: str = ...,
    offset: SupportsIndex = ...,
    *,
    like: None | _SupportsArrayFunc = ...,
) -> NDArray[Any]: ...

@overload
def fromiter(
    iter: Iterable[Any],
    dtype: _DTypeLike[_SCT],
    count: SupportsIndex = ...,
    *,
    like: None | _SupportsArrayFunc = ...,
) -> NDArray[_SCT]: ...
@overload
def fromiter(
    iter: Iterable[Any],
    dtype: DTypeLike,
    count: SupportsIndex = ...,
    *,
    like: None | _SupportsArrayFunc = ...,
) -> NDArray[Any]: ...

@overload
def frombuffer(
    buffer: _SupportsBuffer,
    dtype: None = ...,
    count: SupportsIndex = ...,
    offset: SupportsIndex = ...,
    *,
    like: None | _SupportsArrayFunc = ...,
) -> NDArray[float64]: ...
@overload
def frombuffer(
    buffer: _SupportsBuffer,
    dtype: _DTypeLike[_SCT],
    count: SupportsIndex = ...,
    offset: SupportsIndex = ...,
    *,
    like: None | _SupportsArrayFunc = ...,
) -> NDArray[_SCT]: ...
@overload
def frombuffer(
    buffer: _SupportsBuffer,
    dtype: DTypeLike,
    count: SupportsIndex = ...,
    offset: SupportsIndex = ...,
    *,
    like: None | _SupportsArrayFunc = ...,
) -> NDArray[Any]: ...

@overload
def arange(  # type: ignore[misc]
    stop: _IntLike_co,
    /, *,
    dtype: None = ...,
    device: None | L["cpu"] = ...,
    like: None | _SupportsArrayFunc = ...,
) -> _Array1D[signedinteger]: ...
@overload
def arange(  # type: ignore[misc]
    start: _IntLike_co,
    stop: _IntLike_co,
    step: _IntLike_co = ...,
    dtype: None = ...,
    *,
    device: None | L["cpu"] = ...,
    like: None | _SupportsArrayFunc = ...,
) -> _Array1D[signedinteger]: ...
@overload
def arange(  # type: ignore[misc]
    stop: _FloatLike_co,
    /, *,
    dtype: None = ...,
    device: None | L["cpu"] = ...,
    like: None | _SupportsArrayFunc = ...,
) -> _Array1D[floating]: ...
@overload
def arange(  # type: ignore[misc]
    start: _FloatLike_co,
    stop: _FloatLike_co,
    step: _FloatLike_co = ...,
    dtype: None = ...,
    *,
    device: None | L["cpu"] = ...,
    like: None | _SupportsArrayFunc = ...,
) -> _Array1D[floating]: ...
@overload
def arange(
    stop: _TD64Like_co,
    /, *,
    dtype: None = ...,
    device: None | L["cpu"] = ...,
    like: None | _SupportsArrayFunc = ...,
) -> _Array1D[timedelta64]: ...
@overload
def arange(
    start: _TD64Like_co,
    stop: _TD64Like_co,
    step: _TD64Like_co = ...,
    dtype: None = ...,
    *,
    device: None | L["cpu"] = ...,
    like: None | _SupportsArrayFunc = ...,
) -> _Array1D[timedelta64]: ...
@overload
def arange(  # both start and stop must always be specified for datetime64
    start: datetime64,
    stop: datetime64,
    step: datetime64 = ...,
    dtype: None = ...,
    *,
    device: None | L["cpu"] = ...,
    like: None | _SupportsArrayFunc = ...,
) -> _Array1D[datetime64]: ...
@overload
def arange(
    stop: Any,
    /, *,
    dtype: _DTypeLike[_SCT],
    device: None | L["cpu"] = ...,
    like: None | _SupportsArrayFunc = ...,
) -> _Array1D[_SCT]: ...
@overload
def arange(
    start: Any,
    stop: Any,
    step: Any = ...,
    dtype: _DTypeLike[_SCT] = ...,
    *,
    device: None | L["cpu"] = ...,
    like: None | _SupportsArrayFunc = ...,
) -> _Array1D[_SCT]: ...
@overload
def arange(
    stop: Any, /,
    *,
    dtype: DTypeLike,
    device: None | L["cpu"] = ...,
    like: None | _SupportsArrayFunc = ...,
) -> _Array1D[Any]: ...
@overload
def arange(
    start: Any,
    stop: Any,
    step: Any = ...,
    dtype: DTypeLike = ...,
    *,
    device: None | L["cpu"] = ...,
    like: None | _SupportsArrayFunc = ...,
) -> _Array1D[Any]: ...

def datetime_data(
    dtype: str | _DTypeLike[datetime64] | _DTypeLike[timedelta64], /,
) -> tuple[str, int]: ...

# The datetime functions perform unsafe casts to `datetime64[D]`,
# so a lot of different argument types are allowed here

@overload
def busday_count(  # type: ignore[misc]
    begindates: _ScalarLike_co | dt.date,
    enddates: _ScalarLike_co | dt.date,
    weekmask: ArrayLike = ...,
    holidays: None | ArrayLike | dt.date | _NestedSequence[dt.date] = ...,
    busdaycal: None | busdaycalendar = ...,
    out: None = ...,
) -> int_: ...
@overload
def busday_count(  # type: ignore[misc]
    begindates: ArrayLike | dt.date | _NestedSequence[dt.date],
    enddates: ArrayLike | dt.date | _NestedSequence[dt.date],
    weekmask: ArrayLike = ...,
    holidays: None | ArrayLike | dt.date | _NestedSequence[dt.date] = ...,
    busdaycal: None | busdaycalendar = ...,
    out: None = ...,
) -> NDArray[int_]: ...
@overload
def busday_count(
    begindates: ArrayLike | dt.date | _NestedSequence[dt.date],
    enddates: ArrayLike | dt.date | _NestedSequence[dt.date],
    weekmask: ArrayLike = ...,
    holidays: None | ArrayLike | dt.date | _NestedSequence[dt.date] = ...,
    busdaycal: None | busdaycalendar = ...,
    out: _ArrayType = ...,
) -> _ArrayType: ...

# `roll="raise"` is (more or less?) equivalent to `casting="safe"`
@overload
def busday_offset(  # type: ignore[misc]
    dates: datetime64 | dt.date,
    offsets: _TD64Like_co | dt.timedelta,
    roll: L["raise"] = ...,
    weekmask: ArrayLike = ...,
    holidays: None | ArrayLike | dt.date | _NestedSequence[dt.date] = ...,
    busdaycal: None | busdaycalendar = ...,
    out: None = ...,
) -> datetime64: ...
@overload
def busday_offset(  # type: ignore[misc]
    dates: _ArrayLike[datetime64] | dt.date | _NestedSequence[dt.date],
    offsets: _ArrayLikeTD64_co | dt.timedelta | _NestedSequence[dt.timedelta],
    roll: L["raise"] = ...,
    weekmask: ArrayLike = ...,
    holidays: None | ArrayLike | dt.date | _NestedSequence[dt.date] = ...,
    busdaycal: None | busdaycalendar = ...,
    out: None = ...,
) -> NDArray[datetime64]: ...
@overload
def busday_offset(  # type: ignore[misc]
    dates: _ArrayLike[datetime64] | dt.date | _NestedSequence[dt.date],
    offsets: _ArrayLikeTD64_co | dt.timedelta | _NestedSequence[dt.timedelta],
    roll: L["raise"] = ...,
    weekmask: ArrayLike = ...,
    holidays: None | ArrayLike | dt.date | _NestedSequence[dt.date] = ...,
    busdaycal: None | busdaycalendar = ...,
    out: _ArrayType = ...,
) -> _ArrayType: ...
@overload
def busday_offset(  # type: ignore[misc]
    dates: _ScalarLike_co | dt.date,
    offsets: _ScalarLike_co | dt.timedelta,
    roll: _RollKind,
    weekmask: ArrayLike = ...,
    holidays: None | ArrayLike | dt.date | _NestedSequence[dt.date] = ...,
    busdaycal: None | busdaycalendar = ...,
    out: None = ...,
) -> datetime64: ...
@overload
def busday_offset(  # type: ignore[misc]
    dates: ArrayLike | dt.date | _NestedSequence[dt.date],
    offsets: ArrayLike | dt.timedelta | _NestedSequence[dt.timedelta],
    roll: _RollKind,
    weekmask: ArrayLike = ...,
    holidays: None | ArrayLike | dt.date | _NestedSequence[dt.date] = ...,
    busdaycal: None | busdaycalendar = ...,
    out: None = ...,
) -> NDArray[datetime64]: ...
@overload
def busday_offset(
    dates: ArrayLike | dt.date | _NestedSequence[dt.date],
    offsets: ArrayLike | dt.timedelta | _NestedSequence[dt.timedelta],
    roll: _RollKind,
    weekmask: ArrayLike = ...,
    holidays: None | ArrayLike | dt.date | _NestedSequence[dt.date] = ...,
    busdaycal: None | busdaycalendar = ...,
    out: _ArrayType = ...,
) -> _ArrayType: ...

@overload
def is_busday(  # type: ignore[misc]
    dates: _ScalarLike_co | dt.date,
    weekmask: ArrayLike = ...,
    holidays: None | ArrayLike | dt.date | _NestedSequence[dt.date] = ...,
    busdaycal: None | busdaycalendar = ...,
    out: None = ...,
) -> np.bool: ...
@overload
def is_busday(  # type: ignore[misc]
    dates: ArrayLike | _NestedSequence[dt.date],
    weekmask: ArrayLike = ...,
    holidays: None | ArrayLike | dt.date | _NestedSequence[dt.date] = ...,
    busdaycal: None | busdaycalendar = ...,
    out: None = ...,
) -> NDArray[np.bool]: ...
@overload
def is_busday(
    dates: ArrayLike | _NestedSequence[dt.date],
    weekmask: ArrayLike = ...,
    holidays: None | ArrayLike | dt.date | _NestedSequence[dt.date] = ...,
    busdaycal: None | busdaycalendar = ...,
    out: _ArrayType = ...,
) -> _ArrayType: ...

@overload
def datetime_as_string(  # type: ignore[misc]
    arr: datetime64 | dt.date,
    unit: None | L["auto"] | _UnitKind = ...,
    timezone: L["naive", "UTC", "local"] | dt.tzinfo = ...,
    casting: _CastingKind = ...,
) -> str_: ...
@overload
def datetime_as_string(
    arr: _ArrayLikeDT64_co | _NestedSequence[dt.date],
    unit: None | L["auto"] | _UnitKind = ...,
    timezone: L["naive", "UTC", "local"] | dt.tzinfo = ...,
    casting: _CastingKind = ...,
) -> NDArray[str_]: ...

@overload
def compare_chararrays(
    a1: _ArrayLikeStr_co,
    a2: _ArrayLikeStr_co,
    cmp: L["<", "<=", "==", ">=", ">", "!="],
    rstrip: bool,
) -> NDArray[np.bool]: ...
@overload
def compare_chararrays(
    a1: _ArrayLikeBytes_co,
    a2: _ArrayLikeBytes_co,
    cmp: L["<", "<=", "==", ">=", ">", "!="],
    rstrip: bool,
) -> NDArray[np.bool]: ...

def add_docstring(obj: Callable[..., Any], docstring: str, /) -> None: ...

_GetItemKeys: TypeAlias = L[
    "C", "CONTIGUOUS", "C_CONTIGUOUS",
    "F", "FORTRAN", "F_CONTIGUOUS",
    "W", "WRITEABLE",
    "B", "BEHAVED",
    "O", "OWNDATA",
    "A", "ALIGNED",
    "X", "WRITEBACKIFCOPY",
    "CA", "CARRAY",
    "FA", "FARRAY",
    "FNC",
    "FORC",
]
_SetItemKeys: TypeAlias = L[
    "A", "ALIGNED",
    "W", "WRITEABLE",
    "X", "WRITEBACKIFCOPY",
]

@final
class flagsobj:
    __hash__: ClassVar[None]  # type: ignore[assignment]
    aligned: bool
    # NOTE: deprecated
    # updateifcopy: bool
    writeable: bool
    writebackifcopy: bool
    @property
    def behaved(self) -> bool: ...
    @property
    def c_contiguous(self) -> bool: ...
    @property
    def carray(self) -> bool: ...
    @property
    def contiguous(self) -> bool: ...
    @property
    def f_contiguous(self) -> bool: ...
    @property
    def farray(self) -> bool: ...
    @property
    def fnc(self) -> bool: ...
    @property
    def forc(self) -> bool: ...
    @property
    def fortran(self) -> bool: ...
    @property
    def num(self) -> int: ...
    @property
    def owndata(self) -> bool: ...
    def __getitem__(self, key: _GetItemKeys) -> bool: ...
    def __setitem__(self, key: _SetItemKeys, value: bool) -> None: ...

def nested_iters(
    op: ArrayLike | Sequence[ArrayLike],
    axes: Sequence[Sequence[SupportsIndex]],
    flags: None | Sequence[_NDIterFlagsKind] = ...,
    op_flags: None | Sequence[Sequence[_NDIterFlagsOp]] = ...,
    op_dtypes: DTypeLike | Sequence[DTypeLike] = ...,
    order: _OrderKACF = ...,
    casting: _CastingKind = ...,
    buffersize: SupportsIndex = ...,
) -> tuple[nditer, ...]: ...
```
