## Supplementary software v0.2.1 for "Virtual control arms for paediatric myopia trials: external validation of axial-elongation models": numeric.py

```
import functools
import itertools
import operator
import sys
import warnings
import numbers
import builtins
import math

import numpy as np
from . import multiarray
from . import numerictypes as nt
from .multiarray import (
    ALLOW_THREADS, BUFSIZE, CLIP, MAXDIMS, MAY_SHARE_BOUNDS, MAY_SHARE_EXACT,
    RAISE, WRAP, arange, array, asarray, asanyarray, ascontiguousarray,
    asfortranarray, broadcast, can_cast, concatenate, copyto, dot, dtype,
    empty, empty_like, flatiter, frombuffer, from_dlpack, fromfile, fromiter,
    fromstring, inner, lexsort, matmul, may_share_memory, min_scalar_type,
    ndarray, nditer, nested_iters, promote_types, putmask, result_type,
    shares_memory, vdot, where, zeros, normalize_axis_index, vecdot
)

from . import overrides
from . import umath
from . import shape_base
from .overrides import finalize_array_function_like, set_module
from .umath import (multiply, invert, sin, PINF, NAN)
from . import numerictypes
from ..exceptions import AxisError
from ._ufunc_config import errstate

bitwise_not = invert
ufunc = type(sin)
newaxis = None

array_function_dispatch = functools.partial(
    overrides.array_function_dispatch, module='numpy')


__all__ = [
    'newaxis', 'ndarray', 'flatiter', 'nditer', 'nested_iters', 'ufunc',
    'arange', 'array', 'asarray', 'asanyarray', 'ascontiguousarray',
    'asfortranarray', 'zeros', 'count_nonzero', 'empty', 'broadcast', 'dtype',
    'fromstring', 'fromfile', 'frombuffer', 'from_dlpack', 'where',
    'argwhere', 'copyto', 'concatenate', 'lexsort', 'astype',
    'can_cast', 'promote_types', 'min_scalar_type',
    'result_type', 'isfortran', 'empty_like', 'zeros_like', 'ones_like',
    'correlate', 'convolve', 'inner', 'dot', 'outer', 'vdot', 'roll',
    'rollaxis', 'moveaxis', 'cross', 'tensordot', 'little_endian',
    'fromiter', 'array_equal', 'array_equiv', 'indices', 'fromfunction',
    'isclose', 'isscalar', 'binary_repr', 'base_repr', 'ones',
    'identity', 'allclose', 'putmask',
    'flatnonzero', 'inf', 'nan', 'False_', 'True_', 'bitwise_not',
    'full', 'full_like', 'matmul', 'vecdot', 'shares_memory',
    'may_share_memory']


def _zeros_like_dispatcher(
    a, dtype=None, order=None, subok=None, shape=None, *, device=None
):
    return (a,)


@array_function_dispatch(_zeros_like_dispatcher)
def zeros_like(
    a, dtype=None, order='K', subok=True, shape=None, *, device=None
):
    """
    Return an array of zeros with the same shape and type as a given array.

    Parameters
    ----------
    a : array_like
        The shape and data-type of `a` define these same attributes of
        the returned array.
    dtype : data-type, optional
        Overrides the data type of the result.
    order : {'C', 'F', 'A', or 'K'}, optional
        Overrides the memory layout of the result. 'C' means C-order,
        'F' means F-order, 'A' means 'F' if `a` is Fortran contiguous,
        'C' otherwise. 'K' means match the layout of `a` as closely
        as possible.
    subok : bool, optional.
        If True, then the newly created array will use the sub-class
        type of `a`, otherwise it will be a base-class array. Defaults
        to True.
    shape : int or sequence of ints, optional.
        Overrides the shape of the result. If order='K' and the number of
        dimensions is unchanged, will try to keep order, otherwise,
        order='C' is implied.
    device : str, optional
        The device on which to place the created array. Default: None.
        For Array-API interoperability only, so must be ``"cpu"`` if passed.

        .. versionadded:: 2.0.0

    Returns
    -------
    out : ndarray
        Array of zeros with the same shape and type as `a`.

    See Also
    --------
    empty_like : Return an empty array with shape and type of input.
    ones_like : Return an array of ones with shape and type of input.
    full_like : Return a new array with shape of input filled with value.
    zeros : Return a new array setting values to zero.

    Examples
    --------
    >>> import numpy as np
    >>> x = np.arange(6)
    >>> x = x.reshape((2, 3))
    >>> x
    array([[0, 1, 2],
           [3, 4, 5]])
    >>> np.zeros_like(x)
    array([[0, 0, 0],
           [0, 0, 0]])

    >>> y = np.arange(3, dtype=float)
    >>> y
    array([0., 1., 2.])
    >>> np.zeros_like(y)
    array([0.,  0.,  0.])

    """
    res = empty_like(
        a, dtype=dtype, order=order, subok=subok, shape=shape, device=device
    )
    # needed instead of a 0 to get same result as zeros for string dtypes
    z = zeros(1, dtype=res.dtype)
    multiarray.copyto(res, z, casting='unsafe')
    return res


@finalize_array_function_like
@set_module('numpy')
def ones(shape, dtype=None, order='C', *, device=None, like=None):
    """
    Return a new array of given shape and type, filled with ones.

    Parameters
    ----------
    shape : int or sequence of ints
        Shape of the new array, e.g., ``(2, 3)`` or ``2``.
    dtype : data-type, optional
        The desired data-type for the array, e.g., `numpy.int8`.  Default is
        `numpy.float64`.
    order : {'C', 'F'}, optional, default: C
        Whether to store multi-dimensional data in row-major
        (C-style) or column-major (Fortran-style) order in
        memory.
    device : str, optional
        The device on which to place the created array. Default: None.
        For Array-API interoperability only, so must be ``"cpu"`` if passed.

        .. versionadded:: 2.0.0
    ${ARRAY_FUNCTION_LIKE}

        .. versionadded:: 1.20.0

    Returns
    -------
    out : ndarray
        Array of ones with the given shape, dtype, and order.

    See Also
    --------
    ones_like : Return an array of ones with shape and type of input.
    empty : Return a new uninitialized array.
    zeros : Return a new array setting values to zero.
    full : Return a new array of given shape filled with value.

    Examples
    --------
    >>> import numpy as np
    >>> np.ones(5)
    array([1., 1., 1., 1., 1.])

    >>> np.ones((5,), dtype=int)
    array([1, 1, 1, 1, 1])

    >>> np.ones((2, 1))
    array([[1.],
           [1.]])

    >>> s = (2,2)
    >>> np.ones(s)
    array([[1.,  1.],
           [1.,  1.]])

    """
    if like is not None:
        return _ones_with_like(
            like, shape, dtype=dtype, order=order, device=device
        )

    a = empty(shape, dtype, order, device=device)
    multiarray.copyto(a, 1, casting='unsafe')
    return a


_ones_with_like = array_function_dispatch()(ones)


def _ones_like_dispatcher(
    a, dtype=None, order=None, subok=None, shape=None, *, device=None
):
    return (a,)


@array_function_dispatch(_ones_like_dispatcher)
def ones_like(
    a, dtype=None, order='K', subok=True, shape=None, *, device=None
):
    """
    Return an array of ones with the same shape and type as a given array.

    Parameters
    ----------
    a : array_like
        The shape and data-type of `a` define these same attributes of
        the returned array.
    dtype : data-type, optional
        Overrides the data type of the result.
    order : {'C', 'F', 'A', or 'K'}, optional
        Overrides the memory layout of the result. 'C' means C-order,
        'F' means F-order, 'A' means 'F' if `a` is Fortran contiguous,
        'C' otherwise. 'K' means match the layout of `a` as closely
        as possible.
    subok : bool, optional.
        If True, then the newly created array will use the sub-class
        type of `a`, otherwise it will be a base-class array. Defaults
        to True.
    shape : int or sequence of ints, optional.
        Overrides the shape of the result. If order='K' and the number of
        dimensions is unchanged, will try to keep order, otherwise,
        order='C' is implied.
    device : str, optional
        The device on which to place the created array. Default: None.
        For Array-API interoperability only, so must be ``"cpu"`` if passed.

        .. versionadded:: 2.0.0

    Returns
    -------
    out : ndarray
        Array of ones with the same shape and type as `a`.

    See Also
    --------
    empty_like : Return an empty array with shape and type of input.
    zeros_like : Return an array of zeros with shape and type of input.
    full_like : Return a new array with shape of input filled with value.
    ones : Return a new array setting values to one.

    Examples
    --------
    >>> import numpy as np
    >>> x = np.arange(6)
    >>> x = x.reshape((2, 3))
    >>> x
    array([[0, 1, 2],
           [3, 4, 5]])
    >>> np.ones_like(x)
    array([[1, 1, 1],
           [1, 1, 1]])

    >>> y = np.arange(3, dtype=float)
    >>> y
    array([0., 1., 2.])
    >>> np.ones_like(y)
    array([1.,  1.,  1.])

    """
    res = empty_like(
        a, dtype=dtype, order=order, subok=subok, shape=shape, device=device
    )
    multiarray.copyto(res, 1, casting='unsafe')
    return res


def _full_dispatcher(
    shape, fill_value, dtype=None, order=None, *, device=None, like=None
):
    return(like,)


@finalize_array_function_like
@set_module('numpy')
def full(shape, fill_value, dtype=None, order='C', *, device=None, like=None):
    """
    Return a new array of given shape and type, filled with `fill_value`.

    Parameters
    ----------
    shape : int or sequence of ints
        Shape of the new array, e.g., ``(2, 3)`` or ``2``.
    fill_value : scalar or array_like
        Fill value.
    dtype : data-type, optional
        The desired data-type for the array  The default, None, means
         ``np.array(fill_value).dtype``.
    order : {'C', 'F'}, optional
        Whether to store multidimensional data in C- or Fortran-contiguous
        (row- or column-wise) order in memory.
    device : str, optional
        The device on which to place the created array. Default: None.
        For Array-API interoperability only, so must be ``"cpu"`` if passed.

        .. versionadded:: 2.0.0
    ${ARRAY_FUNCTION_LIKE}

        .. versionadded:: 1.20.0

    Returns
    -------
    out : ndarray
        Array of `fill_value` with the given shape, dtype, and order.

    See Also
    --------
    full_like : Return a new array with shape of input filled with value.
    empty : Return a new uninitialized array.
    ones : Return a new array setting values to one.
    zeros : Return a new array setting values to zero.

    Examples
    --------
    >>> import numpy as np
    >>> np.full((2, 2), np.inf)
    array([[inf, inf],
           [inf, inf]])
    >>> np.full((2, 2), 10)
    array([[10, 10],
           [10, 10]])

    >>> np.full((2, 2), [1, 2])
    array([[1, 2],
           [1, 2]])

    """
    if like is not None:
        return _full_with_like(
            like, shape, fill_value, dtype=dtype, order=order, device=device
        )

    if dtype is None:
        fill_value = asarray(fill_value)
        dtype = fill_value.dtype
    a = empty(shape, dtype, order, device=device)
    multiarray.copyto(a, fill_value, casting='unsafe')
    return a


_full_with_like = array_function_dispatch()(full)


def _full_like_dispatcher(
    a, fill_value, dtype=None, order=None, subok=None, shape=None,
    *, device=None
):
    return (a,)


@array_function_dispatch(_full_like_dispatcher)
def full_like(
    a, fill_value, dtype=None, order='K', subok=True, shape=None,
    *, device=None
):
    """
    Return a full array with the same shape and type as a given array.

    Parameters
    ----------
    a : array_like
        The shape and data-type of `a` define these same attributes of
        the returned array.
    fill_value : array_like
        Fill value.
    dtype : data-type, optional
        Overrides the data type of the result.
    order : {'C', 'F', 'A', or 'K'}, optional
        Overrides the memory layout of the result. 'C' means C-order,
        'F' means F-order, 'A' means 'F' if `a` is Fortran contiguous,
        'C' otherwise. 'K' means match the layout of `a` as closely
        as possible.
    subok : bool, optional.
        If True, then the newly created array will use the sub-class
        type of `a`, otherwise it will be a base-class array. Defaults
        to True.
    shape : int or sequence of ints, optional.
        Overrides the shape of the result. If order='K' and the number of
        dimensions is unchanged, will try to keep order, otherwise,
        order='C' is implied.
    device : str, optional
        The device on which to place the created array. Default: None.
        For Array-API interoperability only, so must be ``"cpu"`` if passed.

        .. versionadded:: 2.0.0

    Returns
    -------
    out : ndarray
        Array of `fill_value` with the same shape and type as `a`.

    See Also
    --------
    empty_like : Return an empty array with shape and type of input.
    ones_like : Return an array of ones with shape and type of input.
    zeros_like : Return an array of zeros with shape and type of input.
    full : Return a new array of given shape filled with value.

    Examples
    --------
    >>> import numpy as np
    >>> x = np.arange(6, dtype=int)
    >>> np.full_like(x, 1)
    array([1, 1, 1, 1, 1, 1])
    >>> np.full_like(x, 0.1)
    array([0, 0, 0, 0, 0, 0])
    >>> np.full_like(x, 0.1, dtype=np.double)
    array([0.1, 0.1, 0.1, 0.1, 0.1, 0.1])
    >>> np.full_like(x, np.nan, dtype=np.double)
    array([nan, nan, nan, nan, nan, nan])

    >>> y = np.arange(6, dtype=np.double)
    >>> np.full_like(y, 0.1)
    array([0.1, 0.1, 0.1, 0.1, 0.1, 0.1])

    >>> y = np.zeros([2, 2, 3], dtype=int)
    >>> np.full_like(y, [0, 0, 255])
    array([[[  0,   0, 255],
            [  0,   0, 255]],
           [[  0,   0, 255],
            [  0,   0, 255]]])
    """
    res = empty_like(
        a, dtype=dtype, order=order, subok=subok, shape=shape, device=device
    )
    multiarray.copyto(res, fill_value, casting='unsafe')
    return res


def _count_nonzero_dispatcher(a, axis=None, *, keepdims=None):
    return (a,)


@array_function_dispatch(_count_nonzero_dispatcher)
def count_nonzero(a, axis=None, *, keepdims=False):
    """
    Counts the number of non-zero values in the array ``a``.

    The word "non-zero" is in reference to the Python 2.x
    built-in method ``__nonzero__()`` (renamed ``__bool__()``
    in Python 3.x) of Python objects that tests an object's
    "truthfulness". For example, any number is considered
    truthful if it is nonzero, whereas any string is considered
    truthful if it is not the empty string. Thus, this function
    (recursively) counts how many elements in ``a`` (and in
    sub-arrays thereof) have their ``__nonzero__()`` or ``__bool__()``
    method evaluated to ``True``.

    Parameters
    ----------
    a : array_like
        The array for which to count non-zeros.
    axis : int or tuple, optional
        Axis or tuple of axes along which to count non-zeros.
        Default is None, meaning that non-zeros will be counted
        along a flattened version of ``a``.
    keepdims : bool, optional
        If this is set to True, the axes that are counted are left
        in the result as dimensions with size one. With this option,
        the result will broadcast correctly against the input array.

    Returns
    -------
    count : int or array of int
        Number of non-zero values in the array along a given axis.
        Otherwise, the total number of non-zero values in the array
        is returned.

    See Also
    --------
    nonzero : Return the coordinates of all the non-zero values.

    Examples
    --------
    >>> import numpy as np
    >>> np.count_nonzero(np.eye(4))
    4
    >>> a = np.array([[0, 1, 7, 0],
    ...               [3, 0, 2, 19]])
    >>> np.count_nonzero(a)
    5
    >>> np.count_nonzero(a, axis=0)
    array([1, 1, 2, 1])
    >>> np.count_nonzero(a, axis=1)
    array([2, 3])
    >>> np.count_nonzero(a, axis=1, keepdims=True)
    array([[2],
           [3]])
    """
    if axis is None and not keepdims:
        return multiarray.count_nonzero(a)

    a = asanyarray(a)

    # TODO: this works around .astype(bool) not working properly (gh-9847)
    if np.issubdtype(a.dtype, np.character):
        a_bool = a != a.dtype.type()
    else:
        a_bool = a.astype(np.bool, copy=False)

    return a_bool.sum(axis=axis, dtype=np.intp, keepdims=keepdims)


@set_module('numpy')
def isfortran(a):
    """
    Check if the array is Fortran contiguous but *not* C contiguous.

    This function is obsolete. If you only want to check if an array is Fortran
    contiguous use ``a.flags.f_contiguous`` instead.

    Parameters
    ----------
    a : ndarray
        Input array.

    Returns
    -------
    isfortran : bool
        Returns True if the array is Fortran contiguous but *not* C contiguous.


    Examples
    --------

    np.array allows to specify whether the array is written in C-contiguous
    order (last index varies the fastest), or FORTRAN-contiguous order in
    memory (first index varies the fastest).

    >>> import numpy as np
    >>> a = np.array([[1, 2, 3], [4, 5, 6]], order='C')
    >>> a
    array([[1, 2, 3],
           [4, 5, 6]])
    >>> np.isfortran(a)
    False

    >>> b = np.array([[1, 2, 3], [4, 5, 6]], order='F')
    >>> b
    array([[1, 2, 3],
           [4, 5, 6]])
    >>> np.isfortran(b)
    True


    The transpose of a C-ordered array is a FORTRAN-ordered array.

    >>> a = np.array([[1, 2, 3], [4, 5, 6]], order='C')
    >>> a
    array([[1, 2, 3],
           [4, 5, 6]])
    >>> np.isfortran(a)
    False
    >>> b = a.T
    >>> b
    array([[1, 4],
           [2, 5],
           [3, 6]])
    >>> np.isfortran(b)
    True

    C-ordered arrays evaluate as False even if they are also FORTRAN-ordered.

    >>> np.isfortran(np.array([1, 2], order='F'))
    False

    """
    return a.flags.fnc


def _argwhere_dispatcher(a):
    return (a,)


@array_function_dispatch(_argwhere_dispatcher)
def argwhere(a):
    """
    Find the indices of array elements that are non-zero, grouped by element.

    Parameters
    ----------
    a : array_like
        Input data.

    Returns
    -------
    index_array : (N, a.ndim) ndarray
        Indices of elements that are non-zero. Indices are grouped by element.
        This array will have shape ``(N, a.ndim)`` where ``N`` is the number of
        non-zero items.

    See Also
    --------
    where, nonzero

    Notes
    -----
    ``np.argwhere(a)`` is almost the same as ``np.transpose(np.nonzero(a))``,
    but produces a result of the correct shape for a 0D array.

    The output of ``argwhere`` is not suitable for indexing arrays.
    For this purpose use ``nonzero(a)`` instead.

    Examples
    --------
    >>> import numpy as np
    >>> x = np.arange(6).reshape(2,3)
    >>> x
    array([[0, 1, 2],
           [3, 4, 5]])
    >>> np.argwhere(x>1)
    array([[0, 2],
           [1, 0],
           [1, 1],
           [1, 2]])

    """
    # nonzero does not behave well on 0d, so promote to 1d
    if np.ndim(a) == 0:
        a = shape_base.atleast_1d(a)
        # then remove the added dimension
        return argwhere(a)[:, :0]
    return transpose(nonzero(a))


def _flatnonzero_dispatcher(a):
    return (a,)


@array_function_dispatch(_flatnonzero_dispatcher)
def flatnonzero(a):
    """
    Return indices that are non-zero in the flattened version of a.

    This is equivalent to ``np.nonzero(np.ravel(a))[0]``.

    Parameters
    ----------
    a : array_like
        Input data.

    Returns
    -------
    res : ndarray
        Output array, containing the indices of the elements of ``a.ravel()``
        that are non-zero.

    See Also
    --------
    nonzero : Return the indices of the non-zero elements of the input array.
    ravel : Return a 1-D array containing the elements of the input array.

    Examples
    --------
    >>> import numpy as np
    >>> x = np.arange(-2, 3)
    >>> x
    array([-2, -1,  0,  1,  2])
    >>> np.flatnonzero(x)
    array([0, 1, 3, 4])

    Use the indices of the non-zero elements as an index array to extract
    these elements:

    >>> x.ravel()[np.flatnonzero(x)]
    array([-2, -1,  1,  2])

    """
    return np.nonzero(np.ravel(a))[0]


def _correlate_dispatcher(a, v, mode=None):
    return (a, v)


@array_function_dispatch(_correlate_dispatcher)
def correlate(a, v, mode='valid'):
    r"""
    Cross-correlation of two 1-dimensional sequences.

    This function computes the correlation as generally defined in signal
    processing texts [1]_:

    .. math:: c_k = \sum_n a_{n+k} \cdot \overline{v}_n

    with a and v sequences being zero-padded where necessary and
    :math:`\overline v` denoting complex conjugation.

    Parameters
    ----------
    a, v : array_like
        Input sequences.
    mode : {'valid', 'same', 'full'}, optional
        Refer to the `convolve` docstring.  Note that the default
        is 'valid', unlike `convolve`, which uses 'full'.

    Returns
    -------
    out : ndarray
        Discrete cross-correlation of `a` and `v`.

    See Also
    --------
    convolve : Discrete, linear convolution of two one-dimensional sequences.
    scipy.signal.correlate : uses FFT which has superior performance
        on large arrays.

    Notes
    -----
    The definition of correlation above is not unique and sometimes
    correlation may be defined differently. Another common definition is [1]_:

    .. math:: c'_k = \sum_n a_{n} \cdot \overline{v_{n+k}}

    which is related to :math:`c_k` by :math:`c'_k = c_{-k}`.

    `numpy.correlate` may perform slowly in large arrays (i.e. n = 1e5)
    because it does not use the FFT to compute the convolution; in that case,
    `scipy.signal.correlate` might be preferable.

    References
    ----------
    .. [1] Wikipedia, "Cross-correlation",
           https://en.wikipedia.org/wiki/Cross-correlation

    Examples
    --------
    >>> import numpy as np
    >>> np.correlate([1, 2, 3], [0, 1, 0.5])
    array([3.5])
    >>> np.correlate([1, 2, 3], [0, 1, 0.5], "same")
    array([2. ,  3.5,  3. ])
    >>> np.correlate([1, 2, 3], [0, 1, 0.5], "full")
    array([0.5,  2. ,  3.5,  3. ,  0. ])

    Using complex sequences:

    >>> np.correlate([1+1j, 2, 3-1j], [0, 1, 0.5j], 'full')
    array([ 0.5-0.5j,  1.0+0.j ,  1.5-1.5j,  3.0-1.j ,  0.0+0.j ])

    Note that you get the time reversed, complex conjugated result
    (:math:`\overline{c_{-k}}`) when the two input sequences a and v change
    places:

    >>> np.correlate([0, 1, 0.5j], [1+1j, 2, 3-1j], 'full')
    array([ 0.0+0.j ,  3.0+1.j ,  1.5+1.5j,  1.0+0.j ,  0.5+0.5j])

    """
    return multiarray.correlate2(a, v, mode)


def _convolve_dispatcher(a, v, mode=None):
    return (a, v)


@array_function_dispatch(_convolve_dispatcher)
def convolve(a, v, mode='full'):
    """
    Returns the discrete, linear convolution of two one-dimensional sequences.

    The convolution operator is often seen in signal processing, where it
    models the effect of a linear time-invariant system on a signal [1]_.  In
    probability theory, the sum of two independent random variables is
    distributed according to the convolution of their individual
    distributions.

    If `v` is longer than `a`, the arrays are swapped before computation.

    Parameters
    ----------
    a : (N,) array_like
        First one-dimensional input array.
    v : (M,) array_like
        Second one-dimensional input array.
    mode : {'full', 'valid', 'same'}, optional
        'full':
          By default, mode is 'full'.  This returns the convolution
          at each point of overlap, with an output shape of (N+M-1,). At
          the end-points of the convolution, the signals do not overlap
          completely, and boundary effects may be seen.

        'same':
          Mode 'same' returns output of length ``max(M, N)``.  Boundary
          effects are still visible.

        'valid':
          Mode 'valid' returns output of length
          ``max(M, N) - min(M, N) + 1``.  The convolution product is only given
          for points where the signals overlap completely.  Values outside
          the signal boundary have no effect.

    Returns
    -------
    out : ndarray
        Discrete, linear convolution of `a` and `v`.

    See Also
    --------
    scipy.signal.fftconvolve : Convolve two arrays using the Fast Fourier
                               Transform.
    scipy.linalg.toeplitz : Used to construct the convolution operator.
    polymul : Polynomial multiplication. Same output as convolve, but also
              accepts poly1d objects as input.

    Notes
    -----
    The discrete convolution operation is defined as

    .. math:: (a * v)_n = \\sum_{m = -\\infty}^{\\infty} a_m v_{n - m}

    It can be shown that a convolution :math:`x(t) * y(t)` in time/space
    is equivalent to the multiplication :math:`X(f) Y(f)` in the Fourier
    domain, after appropriate padding (padding is necessary to prevent
    circular convolution).  Since multiplication is more efficient (faster)
    than convolution, the function `scipy.signal.fftconvolve` exploits the
    FFT to calculate the convolution of large data-sets.

    References
    ----------
    .. [1] Wikipedia, "Convolution",
        https://en.wikipedia.org/wiki/Convolution

    Examples
    --------
    Note how the convolution operator flips the second array
    before "sliding" the two across one another:

    >>> import numpy as np
    >>> np.convolve([1, 2, 3], [0, 1, 0.5])
    array([0. , 1. , 2.5, 4. , 1.5])

    Only return the middle values of the convolution.
    Contains boundary effects, where zeros are taken
    into account:

    >>> np.convolve([1,2,3],[0,1,0.5], 'same')
    array([1. ,  2.5,  4. ])

    The two arrays are of the same length, so there
    is only one position where they completely overlap:

    >>> np.convolve([1,2,3],[0,1,0.5], 'valid')
    array([2.5])

    """
    a, v = array(a, copy=None, ndmin=1), array(v, copy=None, ndmin=1)
    if (len(v) > len(a)):
        a, v = v, a
    if len(a) == 0:
        raise ValueError('a cannot be empty')
    if len(v) == 0:
        raise ValueError('v cannot be empty')
    return multiarray.correlate(a, v[::-1], mode)


def _outer_dispatcher(a, b, out=None):
    return (a, b, out)


@array_function_dispatch(_outer_dispatcher)
def outer(a, b, out=None):
    """
    Compute the outer product of two vectors.

    Given two vectors `a` and `b` of length ``M`` and ``N``, respectively,
    the outer product [1]_ is::

      [[a_0*b_0  a_0*b_1 ... a_0*b_{N-1} ]
       [a_1*b_0    .
       [ ...          .
       [a_{M-1}*b_0            a_{M-1}*b_{N-1} ]]

    Parameters
    ----------
    a : (M,) array_like
        First input vector.  Input is flattened if
        not already 1-dimensional.
    b : (N,) array_like
        Second input vector.  Input is flattened if
        not already 1-dimensional.
    out : (M, N) ndarray, optional
        A location where the result is stored

    Returns
    -------
    out : (M, N) ndarray
        ``out[i, j] = a[i] * b[j]``

    See also
    --------
    inner
    einsum : ``einsum('i,j->ij', a.ravel(), b.ravel())`` is the equivalent.
    ufunc.outer : A generalization to dimensions other than 1D and other
                  operations. ``np.multiply.outer(a.ravel(), b.ravel())``
                  is the equivalent.
    linalg.outer : An Array API compatible variation of ``np.outer``,
                   which accepts 1-dimensional inputs only.
    tensordot : ``np.tensordot(a.ravel(), b.ravel(), axes=((), ()))``
                is the equivalent.

    References
    ----------
    .. [1] G. H. Golub and C. F. Van Loan, *Matrix Computations*, 3rd
           ed., Baltimore, MD, Johns Hopkins University Press, 1996,
           pg. 8.

    Examples
    --------
    Make a (*very* coarse) grid for computing a Mandelbrot set:

    >>> import numpy as np
    >>> rl = np.outer(np.ones((5,)), np.linspace(-2, 2, 5))
    >>> rl
    array([[-2., -1.,  0.,  1.,  2.],
           [-2., -1.,  0.,  1.,  2.],
           [-2., -1.,  0.,  1.,  2.],
           [-2., -1.,  0.,  1.,  2.],
           [-2., -1.,  0.,  1.,  2.]])
    >>> im = np.outer(1j*np.linspace(2, -2, 5), np.ones((5,)))
    >>> im
    array([[0.+2.j, 0.+2.j, 0.+2.j, 0.+2.j, 0.+2.j],
           [0.+1.j, 0.+1.j, 0.+1.j, 0.+1.j, 0.+1.j],
           [0.+0.j, 0.+0.j, 0.+0.j, 0.+0.j, 0.+0.j],
           [0.-1.j, 0.-1.j, 0.-1.j, 0.-1.j, 0.-1.j],
           [0.-2.j, 0.-2.j, 0.-2.j, 0.-2.j, 0.-2.j]])
    >>> grid = rl + im
    >>> grid
    array([[-2.+2.j, -1.+2.j,  0.+2.j,  1.+2.j,  2.+2.j],
           [-2.+1.j, -1.+1.j,  0.+1.j,  1.+1.j,  2.+1.j],
           [-2.+0.j, -1.+0.j,  0.+0.j,  1.+0.j,  2.+0.j],
           [-2.-1.j, -1.-1.j,  0.-1.j,  1.-1.j,  2.-1.j],
           [-2.-2.j, -1.-2.j,  0.-2.j,  1.-2.j,  2.-2.j]])

    An example using a "vector" of letters:

    >>> x = np.array(['a', 'b', 'c'], dtype=object)
    >>> np.outer(x, [1, 2, 3])
    array([['a', 'aa', 'aaa'],
           ['b', 'bb', 'bbb'],
           ['c', 'cc', 'ccc']], dtype=object)

    """
    a = asarray(a)
    b = asarray(b)
    return multiply(a.ravel()[:, newaxis], b.ravel()[newaxis, :], out)


def _tensordot_dispatcher(a, b, axes=None):
    return (a, b)


@array_function_dispatch(_tensordot_dispatcher)
def tensordot(a, b, axes=2):
    """
    Compute tensor dot product along specified axes.

    Given two tensors, `a` and `b`, and an array_like object containing
    two array_like objects, ``(a_axes, b_axes)``, sum the products of
    `a`'s and `b`'s elements (components) over the axes specified by
    ``a_axes`` and ``b_axes``. The third argument can be a single non-negative
    integer_like scalar, ``N``; if it is such, then the last ``N`` dimensions
    of `a` and the first ``N`` dimensions of `b` are summed over.

    Parameters
    ----------
    a, b : array_like
        Tensors to "dot".

    axes : int or (2,) array_like
        * integer_like
          If an int N, sum over the last N axes of `a` and the first N axes
          of `b` in order. The sizes of the corresponding axes must match.
        * (2,) array_like
          Or, a list of axes to be summed over, first sequence applying to `a`,
          second to `b`. Both elements array_like must be of the same length.

    Returns
    -------
    output : ndarray
        The tensor dot product of the input.

    See Also
    --------
    dot, einsum

    Notes
    -----
    Three common use cases are:
        * ``axes = 0`` : tensor product :math:`a\\otimes b`
        * ``axes = 1`` : tensor dot product :math:`a\\cdot b`
        * ``axes = 2`` : (default) tensor double contraction :math:`a:b`

    When `axes` is integer_like, the sequence of axes for evaluation
    will be: from the -Nth axis to the -1th axis in `a`,
    and from the 0th axis to (N-1)th axis in `b`.
    For example, ``axes = 2`` is the equal to
    ``axes = [[-2, -1], [0, 1]]``.
    When N-1 is smaller than 0, or when -N is larger than -1,
    the element of `a` and `b` are defined as the `axes`.

    When there is more than one axis to sum over - and they are not the last
    (first) axes of `a` (`b`) - the argument `axes` should consist of
    two sequences of the same length, with the first axis to sum over given
    first in both sequences, the second axis second, and so forth.
    The calculation can be referred to ``numpy.einsum``.

    The shape of the result consists of the non-contracted axes of the
    first tensor, followed by the non-contracted axes of the second.

    Examples
    -------- 
    An example on integer_like:

    >>> a_0 = np.array([[1, 2], [3, 4]])
    >>> b_0 = np.array([[5, 6], [7, 8]])
    >>> c_0 = np.tensordot(a_0, b_0, axes=0)
    >>> c_0.shape
    (2, 2, 2, 2)
    >>> c_0
    array([[[[ 5,  6],
             [ 7,  8]],
            [[10, 12],
             [14, 16]]],
           [[[15, 18],
             [21, 24]],
            [[20, 24],
             [28, 32]]]])

    An example on array_like:

    >>> a = np.arange(60.).reshape(3,4,5)
    >>> b = np.arange(24.).reshape(4,3,2)
    >>> c = np.tensordot(a,b, axes=([1,0],[0,1]))
    >>> c.shape
    (5, 2)
    >>> c
    array([[4400., 4730.],
           [4532., 4874.],
           [4664., 5018.],
           [4796., 5162.],
           [4928., 5306.]])
           
    A slower but equivalent way of computing the same...
    
    >>> d = np.zeros((5,2))
    >>> for i in range(5):
    ...   for j in range(2):
    ...     for k in range(3):
    ...       for n in range(4):
    ...         d[i,j] += a[k,n,i] * b[n,k,j]
    >>> c == d
    array([[ True,  True],
           [ True,  True],
           [ True,  True],
           [ True,  True],
           [ True,  True]])

    An extended example taking advantage of the overloading of + and \\*:

    >>> a = np.array(range(1, 9))
    >>> a.shape = (2, 2, 2)
    >>> A = np.array(('a', 'b', 'c', 'd'), dtype=object)
    >>> A.shape = (2, 2)
    >>> a; A
    array([[[1, 2],
            [3, 4]],
           [[5, 6],
            [7, 8]]])
    array([['a', 'b'],
           ['c', 'd']], dtype=object)

    >>> np.tensordot(a, A) # third argument default is 2 for double-contraction
    array(['abbcccdddd', 'aaaaabbbbbbcccccccdddddddd'], dtype=object)

    >>> np.tensordot(a, A, 1)
    array([[['acc', 'bdd'],
            ['aaacccc', 'bbbdddd']],
           [['aaaaacccccc', 'bbbbbdddddd'],
            ['aaaaaaacccccccc', 'bbbbbbbdddddddd']]], dtype=object)

    >>> np.tensordot(a, A, 0) # tensor product (result too long to incl.)
    array([[[[['a', 'b'],
              ['c', 'd']],
              ...

    >>> np.tensordot(a, A, (0, 1))
    array([[['abbbbb', 'cddddd'],
            ['aabbbbbb', 'ccdddddd']],
           [['aaabbbbbbb', 'cccddddddd'],
            ['aaaabbbbbbbb', 'ccccdddddddd']]], dtype=object)

    >>> np.tensordot(a, A, (2, 1))
    array([[['abb', 'cdd'],
            ['aaabbbb', 'cccdddd']],
           [['aaaaabbbbbb', 'cccccdddddd'],
            ['aaaaaaabbbbbbbb', 'cccccccdddddddd']]], dtype=object)

    >>> np.tensordot(a, A, ((0, 1), (0, 1)))
    array(['abbbcccccddddddd', 'aabbbbccccccdddddddd'], dtype=object)

    >>> np.tensordot(a, A, ((2, 1), (1, 0)))
    array(['acccbbdddd', 'aaaaacccccccbbbbbbdddddddd'], dtype=object)

    """
    try:
        iter(axes)
    except Exception:
        axes_a = list(range(-axes, 0))
        axes_b = list(range(0, axes))
    else:
        axes_a, axes_b = axes
    try:
        na = len(axes_a)
        axes_a = list(axes_a)
    except TypeError:
        axes_a = [axes_a]
        na = 1
    try:
        nb = len(axes_b)
        axes_b = list(axes_b)
    except TypeError:
        axes_b = [axes_b]
        nb = 1

    a, b = asarray(a), asarray(b)
    as_ = a.shape
    nda = a.ndim
    bs = b.shape
    ndb = b.ndim
    equal = True
    if na != nb:
        equal = False
    else:
        for k in range(na):
            if as_[axes_a[k]] != bs[axes_b[k]]:
                equal = False
                break
            if axes_a[k] < 0:
                axes_a[k] += nda
            if axes_b[k] < 0:
                axes_b[k] += ndb
    if not equal:
        raise ValueError("shape-mismatch for sum")

    # Move the axes to sum over to the end of "a"
    # and to the front of "b"
    notin = [k for k in range(nda) if k not in axes_a]
    newaxes_a = notin + axes_a
    N2 = math.prod(as_[axis] for axis in axes_a)
    newshape_a = (math.prod([as_[ax] for ax in notin]), N2)
    olda = [as_[axis] for axis in notin]

    notin = [k for k in range(ndb) if k not in axes_b]
    newaxes_b = axes_b + notin
    N2 = math.prod(bs[axis] for axis in axes_b)
    newshape_b = (N2, math.prod([bs[ax] for ax in notin]))
    oldb = [bs[axis] for axis in notin]

    at = a.transpose(newaxes_a).reshape(newshape_a)
    bt = b.transpose(newaxes_b).reshape(newshape_b)
    res = dot(at, bt)
    return res.reshape(olda + oldb)


def _roll_dispatcher(a, shift, axis=None):
    return (a,)


@array_function_dispatch(_roll_dispatcher)
def roll(a, shift, axis=None):
    """
    Roll array elements along a given axis.

    Elements that roll beyond the last position are re-introduced at
    the first.

    Parameters
    ----------
    a : array_like
        Input array.
    shift : int or tuple of ints
        The number of places by which elements are shifted.  If a tuple,
        then `axis` must be a tuple of the same size, and each of the
        given axes is shifted by the corresponding number.  If an int
        while `axis` is a tuple of ints, then the same value is used for
        all given axes.
    axis : int or tuple of ints, optional
        Axis or axes along which elements are shifted.  By default, the
        array is flattened before shifting, after which the original
        shape is restored.

    Returns
    -------
    res : ndarray
        Output array, with the same shape as `a`.

    See Also
    --------
    rollaxis : Roll the specified axis backwards, until it lies in a
               given position.

    Notes
    -----
    Supports rolling over multiple dimensions simultaneously.

    Examples
    --------
    >>> import numpy as np
    >>> x = np.arange(10)
    >>> np.roll(x, 2)
    array([8, 9, 0, 1, 2, 3, 4, 5, 6, 7])
    >>> np.roll(x, -2)
    array([2, 3, 4, 5, 6, 7, 8, 9, 0, 1])

    >>> x2 = np.reshape(x, (2, 5))
    >>> x2
    array([[0, 1, 2, 3, 4],
           [5, 6, 7, 8, 9]])
    >>> np.roll(x2, 1)
    array([[9, 0, 1, 2, 3],
           [4, 5, 6, 7, 8]])
    >>> np.roll(x2, -1)
    array([[1, 2, 3, 4, 5],
           [6, 7, 8, 9, 0]])
    >>> np.roll(x2, 1, axis=0)
    array([[5, 6, 7, 8, 9],
           [0, 1, 2, 3, 4]])
    >>> np.roll(x2, -1, axis=0)
    array([[5, 6, 7, 8, 9],
           [0, 1, 2, 3, 4]])
    >>> np.roll(x2, 1, axis=1)
    array([[4, 0, 1, 2, 3],
           [9, 5, 6, 7, 8]])
    >>> np.roll(x2, -1, axis=1)
    array([[1, 2, 3, 4, 0],
           [6, 7, 8, 9, 5]])
    >>> np.roll(x2, (1, 1), axis=(1, 0))
    array([[9, 5, 6, 7, 8],
           [4, 0, 1, 2, 3]])
    >>> np.roll(x2, (2, 1), axis=(1, 0))
    array([[8, 9, 5, 6, 7],
           [3, 4, 0, 1, 2]])

    """
    a = asanyarray(a)
    if axis is None:
        return roll(a.ravel(), shift, 0).reshape(a.shape)

    else:
        axis = normalize_axis_tuple(axis, a.ndim, allow_duplicate=True)
        broadcasted = broadcast(shift, axis)
        if broadcasted.ndim > 1:
            raise ValueError(
                "'shift' and 'axis' should be scalars or 1D sequences")
        shifts = {ax: 0 for ax in range(a.ndim)}
        for sh, ax in broadcasted:
            shifts[ax] += int(sh)

        rolls = [((slice(None), slice(None)),)] * a.ndim
        for ax, offset in shifts.items():
            offset %= a.shape[ax] or 1  # If `a` is empty, nothing matters.
            if offset:
                # (original, result), (original, result)
                rolls[ax] = ((slice(None, -offset), slice(offset, None)),
                             (slice(-offset, None), slice(None, offset)))

        result = empty_like(a)
        for indices in itertools.product(*rolls):
            arr_index, res_index = zip(*indices)
            result[res_index] = a[arr_index]

        return result


def _rollaxis_dispatcher(a, axis, start=None):
    return (a,)


@array_function_dispatch(_rollaxis_dispatcher)
def rollaxis(a, axis, start=0):
    """
    Roll the specified axis backwards, until it lies in a given position.

    This function continues to be supported for backward compatibility, but you
    should prefer `moveaxis`. The `moveaxis` function was added in NumPy
    1.11.

    Parameters
    ----------
    a : ndarray
        Input array.
    axis : int
        The axis to be rolled. The positions of the other axes do not
        change relative to one another.
    start : int, optional
        When ``start <= axis``, the axis is rolled back until it lies in
        this position. When ``start > axis``, the axis is rolled until it
        lies before this position. The default, 0, results in a "complete"
        roll. The following table describes how negative values of ``start``
        are interpreted:

        .. table::
           :align: left

           +-------------------+----------------------+
           |     ``start``     | Normalized ``start`` |
           +===================+======================+
           | ``-(arr.ndim+1)`` | raise ``AxisError``  |
           +-------------------+----------------------+
           | ``-arr.ndim``     | 0                    |
           +-------------------+----------------------+
           | |vdots|           | |vdots|              |
           +-------------------+----------------------+
           | ``-1``            | ``arr.ndim-1``       |
           +-------------------+----------------------+
           | ``0``             | ``0``                |
           +-------------------+----------------------+
           | |vdots|           | |vdots|              |
           +-------------------+----------------------+
           | ``arr.ndim``      | ``arr.ndim``         |
           +-------------------+----------------------+
           | ``arr.ndim + 1``  | raise ``AxisError``  |
           +-------------------+----------------------+

        .. |vdots|   unicode:: U+22EE .. Vertical Ellipsis

    Returns
    -------
    res : ndarray
        For NumPy >= 1.10.0 a view of `a` is always returned. For earlier
        NumPy versions a view of `a` is returned only if the order of the
        axes is changed, otherwise the input array is returned.

    See Also
    --------
    moveaxis : Move array axes to new positions.
    roll : Roll the elements of an array by a number of positions along a
        given axis.

    Examples
    --------
    >>> import numpy as np
    >>> a = np.ones((3,4,5,6))
    >>> np.rollaxis(a, 3, 1).shape
    (3, 6, 4, 5)
    >>> np.rollaxis(a, 2).shape
    (5, 3, 4, 6)
    >>> np.rollaxis(a, 1, 4).shape
    (3, 5, 6, 4)

    """
    n = a.ndim
    axis = normalize_axis_index(axis, n)
    if start < 0:
        start += n
    msg = "'%s' arg requires %d <= %s < %d, but %d was passed in"
    if not (0 <= start < n + 1):
        raise AxisError(msg % ('start', -n, 'start', n + 1, start))
    if axis < start:
        # it's been removed
        start -= 1
    if axis == start:
        return a[...]
    axes = list(range(0, n))
    axes.remove(axis)
    axes.insert(start, axis)
    return a.transpose(axes)


@set_module("numpy.lib.array_utils")
def normalize_axis_tuple(axis, ndim, argname=None, allow_duplicate=False):
    """
    Normalizes an axis argument into a tuple of non-negative integer axes.

    This handles shorthands such as ``1`` and converts them to ``(1,)``,
    as well as performing the handling of negative indices covered by
    `normalize_axis_index`.

    By default, this forbids axes from being specified multiple times.

    Used internally by multi-axis-checking logic.

    Parameters
    ----------
    axis : int, iterable of int
        The un-normalized index or indices of the axis.
    ndim : int
        The number of dimensions of the array that `axis` should be normalized
        against.
    argname : str, optional
        A prefix to put before the error message, typically the name of the
        argument.
    allow_duplicate : bool, optional
        If False, the default, disallow an axis from being specified twice.

    Returns
    -------
    normalized_axes : tuple of int
        The normalized axis index, such that `0 <= normalized_axis < ndim`

    Raises
    ------
    AxisError
        If any axis provided is out of range
    ValueError
        If an axis is repeated

    See also
    --------
    normalize_axis_index : normalizing a single scalar axis
    """
    # Optimization to speed-up the most common cases.
    if type(axis) not in (tuple, list):
        try:
            axis = [operator.index(axis)]
        except TypeError:
            pass
    # Going via an iterator directly is slower than via list comprehension.
    axis = tuple([normalize_axis_index(ax, ndim, argname) for ax in axis])
    if not allow_duplicate and len(set(axis)) != len(axis):
        if argname:
            raise ValueError('repeated axis in `{}` argument'.format(argname))
        else:
            raise ValueError('repeated axis')
    return axis


def _moveaxis_dispatcher(a, source, destination):
    return (a,)


@array_function_dispatch(_moveaxis_dispatcher)
def moveaxis(a, source, destination):
    """
    Move axes of an array to new positions.

    Other axes remain in their original order.

    Parameters
    ----------
    a : np.ndarray
        The array whose axes should be reordered.
    source : int or sequence of int
        Original positions of the axes to move. These must be unique.
    destination : int or sequence of int
        Destination positions for each of the original axes. These must also be
        unique.

    Returns
    -------
    result : np.ndarray
        Array with moved axes. This array is a view of the input array.

    See Also
    --------
    transpose : Permute the dimensions of an array.
    swapaxes : Interchange two axes of an array.

    Examples
    --------
    >>> import numpy as np
    >>> x = np.zeros((3, 4, 5))
    >>> np.moveaxis(x, 0, -1).shape
    (4, 5, 3)
    >>> np.moveaxis(x, -1, 0).shape
    (5, 3, 4)

    These all achieve the same result:

    >>> np.transpose(x).shape
    (5, 4, 3)
    >>> np.swapaxes(x, 0, -1).shape
    (5, 4, 3)
    >>> np.moveaxis(x, [0, 1], [-1, -2]).shape
    (5, 4, 3)
    >>> np.moveaxis(x, [0, 1, 2], [-1, -2, -3]).shape
    (5, 4, 3)

    """
    try:
        # allow duck-array types if they define transpose
        transpose = a.transpose
    except AttributeError:
        a = asarray(a)
        transpose = a.transpose

    source = normalize_axis_tuple(source, a.ndim, 'source')
    destination = normalize_axis_tuple(destination, a.ndim, 'destination')
    if len(source) != len(destination):
        raise ValueError('`source` and `destination` arguments must have '
                         'the same number of elements')

    order = [n for n in range(a.ndim) if n not in source]

    for dest, src in sorted(zip(destination, source)):
        order.insert(dest, src)

    result = transpose(order)
    return result


def _cross_dispatcher(a, b, axisa=None, axisb=None, axisc=None, axis=None):
    return (a, b)


@array_function_dispatch(_cross_dispatcher)
def cross(a, b, axisa=-1, axisb=-1, axisc=-1, axis=None):
    """
    Return the cross product of two (arrays of) vectors.

    The cross product of `a` and `b` in :math:`R^3` is a vector perpendicular
    to both `a` and `b`.  If `a` and `b` are arrays of vectors, the vectors
    are defined by the last axis of `a` and `b` by default, and these axes
    can have dimensions 2 or 3.  Where the dimension of either `a` or `b` is
    2, the third component of the input vector is assumed to be zero and the
    cross product calculated accordingly.  In cases where both input vectors
    have dimension 2, the z-component of the cross product is returned.

    Parameters
    ----------
    a : array_like
        Components of the first vector(s).
    b : array_like
        Components of the second vector(s).
    axisa : int, optional
        Axis of `a` that defines the vector(s).  By default, the last axis.
    axisb : int, optional
        Axis of `b` that defines the vector(s).  By default, the last axis.
    axisc : int, optional
        Axis of `c` containing the cross product vector(s).  Ignored if
        both input vectors have dimension 2, as the return is scalar.
        By default, the last axis.
    axis : int, optional
        If defined, the axis of `a`, `b` and `c` that defines the vector(s)
        and cross product(s).  Overrides `axisa`, `axisb` and `axisc`.

    Returns
    -------
    c : ndarray
        Vector cross product(s).

    Raises
    ------
    ValueError
        When the dimension of the vector(s) in `a` and/or `b` does not
        equal 2 or 3.

    See Also
    --------
    inner : Inner product
    outer : Outer product.
    linalg.cross : An Array API compatible variation of ``np.cross``,
                   which accepts (arrays of) 3-element vectors only.
    ix_ : Construct index arrays.

    Notes
    -----
    Supports full broadcasting of the inputs.

    Dimension-2 input arrays were deprecated in 2.0.0. If you do need this
    functionality, you can use::

        def cross2d(x, y):
            return x[..., 0] * y[..., 1] - x[..., 1] * y[..., 0]

    Examples
    --------
    Vector cross-product.

    >>> import numpy as np
    >>> x = [1, 2, 3]
    >>> y = [4, 5, 6]
    >>> np.cross(x, y)
    array([-3,  6, -3])

    One vector with dimension 2.

    >>> x = [1, 2]
    >>> y = [4, 5, 6]
    >>> np.cross(x, y)
    array([12, -6, -3])

    Equivalently:

    >>> x = [1, 2, 0]
    >>> y = [4, 5, 6]
    >>> np.cross(x, y)
    array([12, -6, -3])

    Both vectors with dimension 2.

    >>> x = [1,2]
    >>> y = [4,5]
    >>> np.cross(x, y)
    array(-3)

    Multiple vector cross-products. Note that the direction of the cross
    product vector is defined by the *right-hand rule*.

    >>> x = np.array([[1,2,3], [4,5,6]])
    >>> y = np.array([[4,5,6], [1,2,3]])
    >>> np.cross(x, y)
    array([[-3,  6, -3],
           [ 3, -6,  3]])

    The orientation of `c` can be changed using the `axisc` keyword.

    >>> np.cross(x, y, axisc=0)
    array([[-3,  3],
           [ 6, -6],
           [-3,  3]])

    Change the vector definition of `x` and `y` using `axisa` and `axisb`.

    >>> x = np.array([[1,2,3], [4,5,6], [7, 8, 9]])
    >>> y = np.array([[7, 8, 9], [4,5,6], [1,2,3]])
    >>> np.cross(x, y)
    array([[ -6,  12,  -6],
           [  0,   0,   0],
           [  6, -12,   6]])
    >>> np.cross(x, y, axisa=0, axisb=0)
    array([[-24,  48, -24],
           [-30,  60, -30],
           [-36,  72, -36]])

    """
    if axis is not None:
        axisa, axisb, axisc = (axis,) * 3
    a = asarray(a)
    b = asarray(b)

    if (a.ndim < 1) or (b.ndim < 1):
        raise ValueError("At least one array has zero dimension")

    # Check axisa and axisb are within bounds
    axisa = normalize_axis_index(axisa, a.ndim, msg_prefix='axisa')
    axisb = normalize_axis_index(axisb, b.ndim, msg_prefix='axisb')

    # Move working axis to the end of the shape
    a = moveaxis(a, axisa, -1)
    b = moveaxis(b, axisb, -1)
    msg = ("incompatible dimensions for cross product\n"
           "(dimension must be 2 or 3)")
    if a.shape[-1] not in (2, 3) or b.shape[-1] not in (2, 3):
        raise ValueError(msg)
    if a.shape[-1] == 2 or b.shape[-1] == 2:
        # Deprecated in NumPy 2.0, 2023-09-26
        warnings.warn(
            "Arrays of 2-dimensional vectors are deprecated. Use arrays of "
            "3-dimensional vectors instead. (deprecated in NumPy 2.0)",
            DeprecationWarning, stacklevel=2
        )

    # Create the output array
    shape = broadcast(a[..., 0], b[..., 0]).shape
    if a.shape[-1] == 3 or b.shape[-1] == 3:
        shape += (3,)
        # Check axisc is within bounds
        axisc = normalize_axis_index(axisc, len(shape), msg_prefix='axisc')
    dtype = promote_types(a.dtype, b.dtype)
    cp = empty(shape, dtype)

    # recast arrays as dtype
    a = a.astype(dtype)
    b = b.astype(dtype)

    # create local aliases for readability
    a0 = a[..., 0]
    a1 = a[..., 1]
    if a.shape[-1] == 3:
        a2 = a[..., 2]
    b0 = b[..., 0]
    b1 = b[..., 1]
    if b.shape[-1] == 3:
        b2 = b[..., 2]
    if cp.ndim != 0 and cp.shape[-1] == 3:
        cp0 = cp[..., 0]
        cp1 = cp[..., 1]
        cp2 = cp[..., 2]

    if a.shape[-1] == 2:
        if b.shape[-1] == 2:
            # a0 * b1 - a1 * b0
            multiply(a0, b1, out=cp)
            cp -= a1 * b0
            return cp
        else:
            assert b.shape[-1] == 3
            # cp0 = a1 * b2 - 0  (a2 = 0)
            # cp1 = 0 - a0 * b2  (a2 = 0)
            # cp2 = a0 * b1 - a1 * b0
            multiply(a1, b2, out=cp0)
            multiply(a0, b2, out=cp1)
            negative(cp1, out=cp1)
            multiply(a0, b1, out=cp2)
            cp2 -= a1 * b0
    else:
        assert a.shape[-1] == 3
        if b.shape[-1] == 3:
            # cp0 = a1 * b2 - a2 * b1
            # cp1 = a2 * b0 - a0 * b2
            # cp2 = a0 * b1 - a1 * b0
            multiply(a1, b2, out=cp0)
            tmp = array(a2 * b1)
            cp0 -= tmp
            multiply(a2, b0, out=cp1)
            multiply(a0, b2, out=tmp)
            cp1 -= tmp
            multiply(a0, b1, out=cp2)
            multiply(a1, b0, out=tmp)
            cp2 -= tmp
        else:
            assert b.shape[-1] == 2
            # cp0 = 0 - a2 * b1  (b2 = 0)
            # cp1 = a2 * b0 - 0  (b2 = 0)
            # cp2 = a0 * b1 - a1 * b0
            multiply(a2, b1, out=cp0)
            negative(cp0, out=cp0)
            multiply(a2, b0, out=cp1)
            multiply(a0, b1, out=cp2)
            cp2 -= a1 * b0

    return moveaxis(cp, -1, axisc)


little_endian = (sys.byteorder == 'little')


@set_module('numpy')
def indices(dimensions, dtype=int, sparse=False):
    """
    Return an array representing the indices of a grid.

    Compute an array where the subarrays contain index values 0, 1, ...
    varying only along the corresponding axis.

    Parameters
    ----------
    dimensions : sequence of ints
        The shape of the grid.
    dtype : dtype, optional
        Data type of the result.
    sparse : boolean, optional
        Return a sparse representation of the grid instead of a dense
        representation. Default is False.

    Returns
    -------
    grid : one ndarray or tuple of ndarrays
        If sparse is False:
            Returns one array of grid indices,
            ``grid.shape = (len(dimensions),) + tuple(dimensions)``.
        If sparse is True:
            Returns a tuple of arrays, with
            ``grid[i].shape = (1, ..., 1, dimensions[i], 1, ..., 1)`` with
            dimensions[i] in the ith place

    See Also
    --------
    mgrid, ogrid, meshgrid

    Notes
    -----
    The output shape in the dense case is obtained by prepending the number
    of dimensions in front of the tuple of dimensions, i.e. if `dimensions`
    is a tuple ``(r0, ..., rN-1)`` of length ``N``, the output shape is
    ``(N, r0, ..., rN-1)``.

    The subarrays ``grid[k]`` contains the N-D array of indices along the
    ``k-th`` axis. Explicitly::

        grid[k, i0, i1, ..., iN-1] = ik

    Examples
    --------
    >>> import numpy as np
    >>> grid = np.indices((2, 3))
    >>> grid.shape
    (2, 2, 3)
    >>> grid[0]        # row indices
    array([[0, 0, 0],
           [1, 1, 1]])
    >>> grid[1]        # column indices
    array([[0, 1, 2],
           [0, 1, 2]])

    The indices can be used as an index into an array.

    >>> x = np.arange(20).reshape(5, 4)
    >>> row, col = np.indices((2, 3))
    >>> x[row, col]
    array([[0, 1, 2],
           [4, 5, 6]])

    Note that it would be more straightforward in the above example to
    extract the required elements directly with ``x[:2, :3]``.

    If sparse is set to true, the grid will be returned in a sparse
    representation.

    >>> i, j = np.indices((2, 3), sparse=True)
    >>> i.shape
    (2, 1)
    >>> j.shape
    (1, 3)
    >>> i        # row indices
    array([[0],
           [1]])
    >>> j        # column indices
    array([[0, 1, 2]])

    """
    dimensions = tuple(dimensions)
    N = len(dimensions)
    shape = (1,)*N
    if sparse:
        res = tuple()
    else:
        res = empty((N,)+dimensions, dtype=dtype)
    for i, dim in enumerate(dimensions):
        idx = arange(dim, dtype=dtype).reshape(
            shape[:i] + (dim,) + shape[i+1:]
        )
        if sparse:
            res = res + (idx,)
        else:
            res[i] = idx
    return res


@finalize_array_function_like
@set_module('numpy')
def fromfunction(function, shape, *, dtype=float, like=None, **kwargs):
    """
    Construct an array by executing a function over each coordinate.

    The resulting array therefore has a value ``fn(x, y, z)`` at
    coordinate ``(x, y, z)``.

    Parameters
    ----------
    function : callable
        The function is called with N parameters, where N is the rank of
        `shape`.  Each parameter represents the coordinates of the array
        varying along a specific axis.  For example, if `shape`
        were ``(2, 2)``, then the parameters would be
        ``array([[0, 0], [1, 1]])`` and ``array([[0, 1], [0, 1]])``
    shape : (N,) tuple of ints
        Shape of the output array, which also determines the shape of
        the coordinate arrays passed to `function`.
    dtype : data-type, optional
        Data-type of the coordinate arrays passed to `function`.
        By default, `dtype` is float.
    ${ARRAY_FUNCTION_LIKE}

        .. versionadded:: 1.20.0

    Returns
    -------
    fromfunction : any
        The result of the call to `function` is passed back directly.
        Therefore the shape of `fromfunction` is completely determined by
        `function`.  If `function` returns a scalar value, the shape of
        `fromfunction` would not match the `shape` parameter.

    See Also
    --------
    indices, meshgrid

    Notes
    -----
    Keywords other than `dtype` and `like` are passed to `function`.

    Examples
    --------
    >>> import numpy as np
    >>> np.fromfunction(lambda i, j: i, (2, 2), dtype=float)
    array([[0., 0.],
           [1., 1.]])

    >>> np.fromfunction(lambda i, j: j, (2, 2), dtype=float)
    array([[0., 1.],
           [0., 1.]])

    >>> np.fromfunction(lambda i, j: i == j, (3, 3), dtype=int)
    array([[ True, False, False],
           [False,  True, False],
           [False, False,  True]])

    >>> np.fromfunction(lambda i, j: i + j, (3, 3), dtype=int)
    array([[0, 1, 2],
           [1, 2, 3],
           [2, 3, 4]])

    """
    if like is not None:
        return _fromfunction_with_like(
                like, function, shape, dtype=dtype, **kwargs)

    args = indices(shape, dtype=dtype)
    return function(*args, **kwargs)


_fromfunction_with_like = array_function_dispatch()(fromfunction)


def _frombuffer(buf, dtype, shape, order):
    return frombuffer(buf, dtype=dtype).reshape(shape, order=order)


@set_module('numpy')
def isscalar(element):
    """
    Returns True if the type of `element` is a scalar type.

    Parameters
    ----------
    element : any
        Input argument, can be of any type and shape.

    Returns
    -------
    val : bool
        True if `element` is a scalar type, False if it is not.

    See Also
    --------
    ndim : Get the number of dimensions of an array

    Notes
    -----
    If you need a stricter way to identify a *numerical* scalar, use
    ``isinstance(x, numbers.Number)``, as that returns ``False`` for most
    non-numerical elements such as strings.

    In most cases ``np.ndim(x) == 0`` should be used instead of this function,
    as that will also return true for 0d arrays. This is how numpy overloads
    functions in the style of the ``dx`` arguments to `gradient` and
    the ``bins`` argument to `histogram`. Some key differences:

    +------------------------------------+---------------+-------------------+
    | x                                  |``isscalar(x)``|``np.ndim(x) == 0``|
    +====================================+===============+===================+
    | PEP 3141 numeric objects           | ``True``      | ``True``          |
    | (including builtins)               |               |                   |
    +------------------------------------+---------------+-------------------+
    | builtin string and buffer objects  | ``True``      | ``True``          |
    +------------------------------------+---------------+-------------------+
    | other builtin objects, like        | ``False``     | ``True``          |
    | `pathlib.Path`, `Exception`,       |               |                   |
    | the result of `re.compile`         |               |                   |
    +------------------------------------+---------------+-------------------+
    | third-party objects like           | ``False``     | ``True``          |
    | `matplotlib.figure.Figure`         |               |                   |
    +------------------------------------+---------------+-------------------+
    | zero-dimensional numpy arrays      | ``False``     | ``True``          |
    +------------------------------------+---------------+-------------------+
    | other numpy arrays                 | ``False``     | ``False``         |
    +------------------------------------+---------------+-------------------+
    | `list`, `tuple`, and other         | ``False``     | ``False``         |
    | sequence objects                   |               |                   |
    +------------------------------------+---------------+-------------------+

    Examples
    --------
    >>> import numpy as np

    >>> np.isscalar(3.1)
    True

    >>> np.isscalar(np.array(3.1))
    False

    >>> np.isscalar([3.1])
    False

    >>> np.isscalar(False)
    True

    >>> np.isscalar('numpy')
    True

    NumPy supports PEP 3141 numbers:

    >>> from fractions import Fraction
    >>> np.isscalar(Fraction(5, 17))
    True
    >>> from numbers import Number
    >>> np.isscalar(Number())
    True

    """
    return (isinstance(element, generic)
            or type(element) in ScalarType
            or isinstance(element, numbers.Number))


@set_module('numpy')
def binary_repr(num, width=None):
    """
    Return the binary representation of the input number as a string.

    For negative numbers, if width is not given, a minus sign is added to the
    front. If width is given, the two's complement of the number is
    returned, with respect to that width.

    In a two's-complement system negative numbers are represented by the two's
    complement of the absolute value. This is the most common method of
    representing signed integers on computers [1]_. A N-bit two's-complement
    system can represent every integer in the range
    :math:`-2^{N-1}` to :math:`+2^{N-1}-1`.

    Parameters
    ----------
    num : int
        Only an integer decimal number can be used.
    width : int, optional
        The length of the returned string if `num` is positive, or the length
        of the two's complement if `num` is negative, provided that `width` is
        at least a sufficient number of bits for `num` to be represented in
        the designated form. If the `width` value is insufficient, an error is
        raised.

    Returns
    -------
    bin : str
        Binary representation of `num` or two's complement of `num`.

    See Also
    --------
    base_repr: Return a string representation of a number in the given base
               system.
    bin: Python's built-in binary representation generator of an integer.

    Notes
    -----
    `binary_repr` is equivalent to using `base_repr` with base 2, but about 25x
    faster.

    References
    ----------
    .. [1] Wikipedia, "Two's complement",
        https://en.wikipedia.org/wiki/Two's_complement

    Examples
    --------
    >>> import numpy as np
    >>> np.binary_repr(3)
    '11'
    >>> np.binary_repr(-3)
    '-11'
    >>> np.binary_repr(3, width=4)
    '0011'

    The two's complement is returned when the input number is negative and
    width is specified:

    >>> np.binary_repr(-3, width=3)
    '101'
    >>> np.binary_repr(-3, width=5)
    '11101'

    """
    def err_if_insufficient(width, binwidth):
        if width is not None and width < binwidth:
            raise ValueError(
                f"Insufficient bit {width=} provided for {binwidth=}"
            )

    # Ensure that num is a Python integer to avoid overflow or unwanted
    # casts to floating point.
    num = operator.index(num)

    if num == 0:
        return '0' * (width or 1)

    elif num > 0:
        binary = bin(num)[2:]
        binwidth = len(binary)
        outwidth = (binwidth if width is None
                    else builtins.max(binwidth, width))
        err_if_insufficient(width, binwidth)
        return binary.zfill(outwidth)

    else:
        if width is None:
            return '-' + bin(-num)[2:]

        else:
            poswidth = len(bin(-num)[2:])

            # See gh-8679: remove extra digit
            # for numbers at boundaries.
            if 2**(poswidth - 1) == -num:
                poswidth -= 1

            twocomp = 2**(poswidth + 1) + num
            binary = bin(twocomp)[2:]
            binwidth = len(binary)

            outwidth = builtins.max(binwidth, width)
            err_if_insufficient(width, binwidth)
            return '1' * (outwidth - binwidth) + binary


@set_module('numpy')
def base_repr(number, base=2, padding=0):
    """
    Return a string representation of a number in the given base system.

    Parameters
    ----------
    number : int
        The value to convert. Positive and negative values are handled.
    base : int, optional
        Convert `number` to the `base` number system. The valid range is 2-36,
        the default value is 2.
    padding : int, optional
        Number of zeros padded on the left. Default is 0 (no padding).

    Returns
    -------
    out : str
        String representation of `number` in `base` system.

    See Also
    --------
    binary_repr : Faster version of `base_repr` for base 2.

    Examples
    --------
    >>> import numpy as np
    >>> np.base_repr(5)
    '101'
    >>> np.base_repr(6, 5)
    '11'
    >>> np.base_repr(7, base=5, padding=3)
    '00012'

    >>> np.base_repr(10, base=16)
    'A'
    >>> np.base_repr(32, base=16)
    '20'

    """
    digits = '0123456789ABCDEFGHIJKLMNOPQRSTUVWXYZ'
    if base > len(digits):
        raise ValueError("Bases greater than 36 not handled in base_repr.")
    elif base < 2:
        raise ValueError("Bases less than 2 not handled in base_repr.")

    num = abs(int(number))
    res = []
    while num:
        res.append(digits[num % base])
        num //= base
    if padding:
        res.append('0' * padding)
    if number < 0:
        res.append('-')
    return ''.join(reversed(res or '0'))


# These are all essentially abbreviations
# These might wind up in a special abbreviations module


def _maketup(descr, val):
    dt = dtype(descr)
    # Place val in all scalar tuples:
    fields = dt.fields
    if fields is None:
        return val
    else:
        res = [_maketup(fields[name][0], val) for name in dt.names]
        return tuple(res)


@finalize_array_function_like
@set_module('numpy')
def identity(n, dtype=None, *, like=None):
    """
    Return the identity array.

    The identity array is a square array with ones on
    the main diagonal.

    Parameters
    ----------
    n : int
        Number of rows (and columns) in `n` x `n` output.
    dtype : data-type, optional
        Data-type of the output.  Defaults to ``float``.
    ${ARRAY_FUNCTION_LIKE}

        .. versionadded:: 1.20.0

    Returns
    -------
    out : ndarray
        `n` x `n` array with its main diagonal set to one,
        and all other elements 0.

    Examples
    --------
    >>> import numpy as np
    >>> np.identity(3)
    array([[1.,  0.,  0.],
           [0.,  1.,  0.],
           [0.,  0.,  1.]])

    """
    if like is not None:
        return _identity_with_like(like, n, dtype=dtype)

    from numpy import eye
    return eye(n, dtype=dtype, like=like)


_identity_with_like = array_function_dispatch()(identity)


def _allclose_dispatcher(a, b, rtol=None, atol=None, equal_nan=None):
    return (a, b, rtol, atol)


@array_function_dispatch(_allclose_dispatcher)
def allclose(a, b, rtol=1.e-5, atol=1.e-8, equal_nan=False):
    """
    Returns True if two arrays are element-wise equal within a tolerance.

    The tolerance values are positive, typically very small numbers.  The
    relative difference (`rtol` * abs(`b`)) and the absolute difference
    `atol` are added together to compare against the absolute difference
    between `a` and `b`.

    .. warning:: The default `atol` is not appropriate for comparing numbers
                 with magnitudes much smaller than one (see Notes).

    NaNs are treated as equal if they are in the same place and if
    ``equal_nan=True``.  Infs are treated as equal if they are in the same
    place and of the same sign in both arrays.

    Parameters
    ----------
    a, b : array_like
        Input arrays to compare.
    rtol : array_like
        The relative tolerance parameter (see Notes).
    atol : array_like
        The absolute tolerance parameter (see Notes).
    equal_nan : bool
        Whether to compare NaN's as equal.  If True, NaN's in `a` will be
        considered equal to NaN's in `b` in the output array.

    Returns
    -------
    allclose : bool
        Returns True if the two arrays are equal within the given
        tolerance; False otherwise.

    See Also
    --------
    isclose, all, any, equal

    Notes
    -----
    If the following equation is element-wise True, then allclose returns
    True.::

     absolute(a - b) <= (atol + rtol * absolute(b))

    The above equation is not symmetric in `a` and `b`, so that
    ``allclose(a, b)`` might be different from ``allclose(b, a)`` in
    some rare cases.

    The default value of `atol` is not appropriate when the reference value
    `b` has magnitude smaller than one. For example, it is unlikely that
    ``a = 1e-9`` and ``b = 2e-9`` should be considered "close", yet
    ``allclose(1e-9, 2e-9)`` is ``True`` with default settings. Be sure
    to select `atol` for the use case at hand, especially for defining the
    threshold below which a non-zero value in `a` will be considered "close"
    to a very small or zero value in `b`.

    The comparison of `a` and `b` uses standard broadcasting, which
    means that `a` and `b` need not have the same shape in order for
    ``allclose(a, b)`` to evaluate to True.  The same is true for
    `equal` but not `array_equal`.

    `allclose` is not defined for non-numeric data types.
    `bool` is considered a numeric data-type for this purpose.

    Examples
    --------
    >>> import numpy as np
    >>> np.allclose([1e10,1e-7], [1.00001e10,1e-8])
    False

    >>> np.allclose([1e10,1e-8], [1.00001e10,1e-9])
    True

    >>> np.allclose([1e10,1e-8], [1.0001e10,1e-9])
    False

    >>> np.allclose([1.0, np.nan], [1.0, np.nan])
    False

    >>> np.allclose([1.0, np.nan], [1.0, np.nan], equal_nan=True)
    True


    """
    res = all(isclose(a, b, rtol=rtol, atol=atol, equal_nan=equal_nan))
    return builtins.bool(res)


def _isclose_dispatcher(a, b, rtol=None, atol=None, equal_nan=None):
    return (a, b, rtol, atol)


@array_function_dispatch(_isclose_dispatcher)
def isclose(a, b, rtol=1.e-5, atol=1.e-8, equal_nan=False):
    """
    Returns a boolean array where two arrays are element-wise equal within a
    tolerance.

    The tolerance values are positive, typically very small numbers.  The
    relative difference (`rtol` * abs(`b`)) and the absolute difference
    `atol` are added together to compare against the absolute difference
    between `a` and `b`.

    .. warning:: The default `atol` is not appropriate for comparing numbers
                 with magnitudes much smaller than one (see Notes).

    Parameters
    ----------
    a, b : array_like
        Input arrays to compare.
    rtol : array_like
        The relative tolerance parameter (see Notes).
    atol : array_like
        The absolute tolerance parameter (see Notes).
    equal_nan : bool
        Whether to compare NaN's as equal.  If True, NaN's in `a` will be
        considered equal to NaN's in `b` in the output array.

    Returns
    -------
    y : array_like
        Returns a boolean array of where `a` and `b` are equal within the
        given tolerance. If both `a` and `b` are scalars, returns a single
        boolean value.

    See Also
    --------
    allclose
    math.isclose

    Notes
    -----
    For finite values, isclose uses the following equation to test whether
    two floating point values are equivalent.::

     absolute(a - b) <= (atol + rtol * absolute(b))

    Unlike the built-in `math.isclose`, the above equation is not symmetric
    in `a` and `b` -- it assumes `b` is the reference value -- so that
    `isclose(a, b)` might be different from `isclose(b, a)`.

    The default value of `atol` is not appropriate when the reference value
    `b` has magnitude smaller than one. For example, it is unlikely that
    ``a = 1e-9`` and ``b = 2e-9`` should be considered "close", yet
    ``isclose(1e-9, 2e-9)`` is ``True`` with default settings. Be sure
    to select `atol` for the use case at hand, especially for defining the
    threshold below which a non-zero value in `a` will be considered "close"
    to a very small or zero value in `b`.

    `isclose` is not defined for non-numeric data types.
    :class:`bool` is considered a numeric data-type for this purpose.

    Examples
    --------
    >>> import numpy as np
    >>> np.isclose([1e10,1e-7], [1.00001e10,1e-8])
    array([ True, False])

    >>> np.isclose([1e10,1e-8], [1.00001e10,1e-9])
    array([ True, True])

    >>> np.isclose([1e10,1e-8], [1.0001e10,1e-9])
    array([False,  True])

    >>> np.isclose([1.0, np.nan], [1.0, np.nan])
    array([ True, False])

    >>> np.isclose([1.0, np.nan], [1.0, np.nan], equal_nan=True)
    array([ True, True])

    >>> np.isclose([1e-8, 1e-7], [0.0, 0.0])
    array([ True, False])

    >>> np.isclose([1e-100, 1e-7], [0.0, 0.0], atol=0.0)
    array([False, False])

    >>> np.isclose([1e-10, 1e-10], [1e-20, 0.0])
    array([ True,  True])

    >>> np.isclose([1e-10, 1e-10], [1e-20, 0.999999e-10], atol=0.0)
    array([False,  True])

    """
    # Turn all but python scalars into arrays.
    x, y, atol, rtol = (
        a if isinstance(a, (int, float, complex)) else asanyarray(a)
        for a in (a, b, atol, rtol))

    # Make sure y is an inexact type to avoid bad behavior on abs(MIN_INT).
    # This will cause casting of x later. Also, make sure to allow subclasses
    # (e.g., for numpy.ma).
    # NOTE: We explicitly allow timedelta, which used to work. This could
    #       possibly be deprecated. See also gh-18286.
    #       timedelta works if `atol` is an integer or also a timedelta.
    #       Although, the default tolerances are unlikely to be useful
    if (dtype := getattr(y, "dtype", None)) is not None and dtype.kind != "m":
        dt = multiarray.result_type(y, 1.)
        y = asanyarray(y, dtype=dt)
    elif isinstance(y, int):
        y = float(y)

    with errstate(invalid='ignore'):
        result = (less_equal(abs(x-y), atol + rtol * abs(y))
                  & isfinite(y)
                  | (x == y))
        if equal_nan:
            result |= isnan(x) & isnan(y)

    return result[()]  # Flatten 0d arrays to scalars


def _array_equal_dispatcher(a1, a2, equal_nan=None):
    return (a1, a2)


_no_nan_types = {
    # should use np.dtype.BoolDType, but as of writing
    # that fails the reloading test.
    type(dtype(nt.bool)),
    type(dtype(nt.int8)),
    type(dtype(nt.int16)),
    type(dtype(nt.int32)),
    type(dtype(nt.int64)),
}


def _dtype_cannot_hold_nan(dtype):
    return type(dtype) in _no_nan_types


@array_function_dispatch(_array_equal_dispatcher)
def array_equal(a1, a2, equal_nan=False):
    """
    True if two arrays have the same shape and elements, False otherwise.

    Parameters
    ----------
    a1, a2 : array_like
        Input arrays.
    equal_nan : bool
        Whether to compare NaN's as equal. If the dtype of a1 and a2 is
        complex, values will be considered equal if either the real or the
        imaginary component of a given value is ``nan``.

    Returns
    -------
    b : bool
        Returns True if the arrays are equal.

    See Also
    --------
    allclose: Returns True if two arrays are element-wise equal within a
              tolerance.
    array_equiv: Returns True if input arrays are shape consistent and all
                 elements equal.

    Examples
    --------
    >>> import numpy as np

    >>> np.array_equal([1, 2], [1, 2])
    True

    >>> np.array_equal(np.array([1, 2]), np.array([1, 2]))
    True

    >>> np.array_equal([1, 2], [1, 2, 3])
    False

    >>> np.array_equal([1, 2], [1, 4])
    False

    >>> a = np.array([1, np.nan])
    >>> np.array_equal(a, a)
    False

    >>> np.array_equal(a, a, equal_nan=True)
    True

    When ``equal_nan`` is True, complex values with nan components are
    considered equal if either the real *or* the imaginary components are nan.

    >>> a = np.array([1 + 1j])
    >>> b = a.copy()
    >>> a.real = np.nan
    >>> b.imag = np.nan
    >>> np.array_equal(a, b, equal_nan=True)
    True
    """
    try:
        a1, a2 = asarray(a1), asarray(a2)
    except Exception:
        return False
    if a1.shape != a2.shape:
        return False
    if not equal_nan:
        return builtins.bool((asanyarray(a1 == a2)).all())

    if a1 is a2:
        # nan will compare equal so an array will compare equal to itself.
        return True

    cannot_have_nan = (_dtype_cannot_hold_nan(a1.dtype)
                       and _dtype_cannot_hold_nan(a2.dtype))
    if cannot_have_nan:
        return builtins.bool(asarray(a1 == a2).all())

    # Handling NaN values if equal_nan is True
    a1nan, a2nan = isnan(a1), isnan(a2)
    # NaN's occur at different locations
    if not (a1nan == a2nan).all():
        return False
    # Shapes of a1, a2 and masks are guaranteed to be consistent by this point
    return builtins.bool((a1[~a1nan] == a2[~a1nan]).all())


def _array_equiv_dispatcher(a1, a2):
    return (a1, a2)


@array_function_dispatch(_array_equiv_dispatcher)
def array_equiv(a1, a2):
    """
    Returns True if input arrays are shape consistent and all elements equal.

    Shape consistent means they are either the same shape, or one input array
    can be broadcasted to create the same shape as the other one.

    Parameters
    ----------
    a1, a2 : array_like
        Input arrays.

    Returns
    -------
    out : bool
        True if equivalent, False otherwise.

    Examples
    --------
    >>> import numpy as np
    >>> np.array_equiv([1, 2], [1, 2])
    True
    >>> np.array_equiv([1, 2], [1, 3])
    False

    Showing the shape equivalence:

    >>> np.array_equiv([1, 2], [[1, 2], [1, 2]])
    True
    >>> np.array_equiv([1, 2], [[1, 2, 1, 2], [1, 2, 1, 2]])
    False

    >>> np.array_equiv([1, 2], [[1, 2], [1, 3]])
    False

    """
    try:
        a1, a2 = asarray(a1), asarray(a2)
    except Exception:
        return False
    try:
        multiarray.broadcast(a1, a2)
    except Exception:
        return False

    return builtins.bool(asanyarray(a1 == a2).all())


def _astype_dispatcher(x, dtype, /, *, copy=None, device=None):
    return (x, dtype)


@array_function_dispatch(_astype_dispatcher)
def astype(x, dtype, /, *, copy=True, device=None):
    """
    Copies an array to a specified data type.

    This function is an Array API compatible alternative to
    `numpy.ndarray.astype`.

    Parameters
    ----------
    x : ndarray
        Input NumPy array to cast. ``array_likes`` are explicitly not
        supported here.
    dtype : dtype
        Data type of the result.
    copy : bool, optional
        Specifies whether to copy an array when the specified dtype matches
        the data type of the input array ``x``. If ``True``, a newly allocated
        array must always be returned. If ``False`` and the specified dtype
        matches the data type of the input array, the input array must be
        returned; otherwise, a newly allocated array must be returned.
        Defaults to ``True``.
    device : str, optional
        The device on which to place the returned array. Default: None.
        For Array-API interoperability only, so must be ``"cpu"`` if passed.

        .. versionadded:: 2.1.0

    Returns
    -------
    out : ndarray
        An array having the specified data type.

    See Also
    --------
    ndarray.astype

    Examples
    --------
    >>> import numpy as np
    >>> arr = np.array([1, 2, 3]); arr
    array([1, 2, 3])
    >>> np.astype(arr, np.float64)
    array([1., 2., 3.])

    Non-copy case:

    >>> arr = np.array([1, 2, 3])
    >>> arr_noncpy = np.astype(arr, arr.dtype, copy=False)
    >>> np.shares_memory(arr, arr_noncpy)
    True

    """
    if not (isinstance(x, np.ndarray) or isscalar(x)):
        raise TypeError(
            "Input should be a NumPy array or scalar. "
            f"It is a {type(x)} instead."
        )
    if device is not None and device != "cpu":
        raise ValueError(
            'Device not understood. Only "cpu" is allowed, but received:'
            f' {device}'
        )
    return x.astype(dtype, copy=copy)


inf = PINF
nan = NAN
False_ = nt.bool(False)
True_ = nt.bool(True)


def extend_all(module):
    existing = set(__all__)
    mall = module.__all__
    for a in mall:
        if a not in existing:
            __all__.append(a)


from .umath import *
from .numerictypes import *
from . import fromnumeric
from .fromnumeric import *
from . import arrayprint
from .arrayprint import *
from . import _asarray
from ._asarray import *
from . import _ufunc_config
from ._ufunc_config import *
extend_all(fromnumeric)
extend_all(umath)
extend_all(numerictypes)
extend_all(arrayprint)
extend_all(_asarray)
extend_all(_ufunc_config)
```
