## Supplementary software v0.2.1 for "Virtual control arms for paediatric myopia trials: external validation of axial-elongation models": numeric.pyi

```
from collections.abc import Callable, Sequence
from typing import (
    Any,
    Final,
    TypeAlias,
    overload,
    TypeVar,
    Literal as L,
    SupportsAbs,
    SupportsIndex,
    NoReturn,
    TypeGuard,
)
from typing_extensions import Unpack

import numpy as np
from numpy import (
    # re-exports
    bitwise_not,
    False_,
    True_,
    broadcast,
    dtype,
    flatiter,
    from_dlpack,
    inf,
    little_endian,
    matmul,
    vecdot,
    nan,
    ndarray,
    nditer,
    newaxis,
    ufunc,

    # other
    generic,
    unsignedinteger,
    signedinteger,
    floating,
    complexfloating,
    int_,
    intp,
    float64,
    timedelta64,
    object_,
    _AnyShapeType,
    _OrderKACF,
    _OrderCF,
)
from .fromnumeric import (
    all as all,
    any as any,
    argpartition as argpartition,
    matrix_transpose as matrix_transpose,
    mean as mean,
)
from .multiarray import (
    # re-exports
    arange,
    array,
    asarray,
    asanyarray,
    ascontiguousarray,
    asfortranarray,
    can_cast,
    concatenate,
    copyto,
    dot,
    empty,
    empty_like,
    frombuffer,
    fromfile,
    fromiter,
    fromstring,
    inner,
    lexsort,
    may_share_memory,
    min_scalar_type,
    nested_iters,
    putmask,
    promote_types,
    result_type,
    shares_memory,
    vdot,
    where,
    zeros,

    # other
    _Array,
    _ConstructorEmpty,
    _KwargsEmpty,
)

from numpy._typing import (
    ArrayLike,
    NDArray,
    DTypeLike,
    _SupportsDType,
    _ShapeLike,
    _DTypeLike,
    _ArrayLike,
    _SupportsArrayFunc,
    _ScalarLike_co,
    _ArrayLikeBool_co,
    _ArrayLikeUInt_co,
    _ArrayLikeInt_co,
    _ArrayLikeFloat_co,
    _ArrayLikeComplex_co,
    _ArrayLikeTD64_co,
    _ArrayLikeObject_co,
    _ArrayLikeUnknown,
    _NestedSequence,
)

__all__ = [
    "newaxis",
    "ndarray",
    "flatiter",
    "nditer",
    "nested_iters",
    "ufunc",
    "arange",
    "array",
    "asarray",
    "asanyarray",
    "ascontiguousarray",
    "asfortranarray",
    "zeros",
    "count_nonzero",
    "empty",
    "broadcast",
    "dtype",
    "fromstring",
    "fromfile",
    "frombuffer",
    "from_dlpack",
    "where",
    "argwhere",
    "copyto",
    "concatenate",
    "lexsort",
    "astype",
    "can_cast",
    "promote_types",
    "min_scalar_type",
    "result_type",
    "isfortran",
    "empty_like",
    "zeros_like",
    "ones_like",
    "correlate",
    "convolve",
    "inner",
    "dot",
    "outer",
    "vdot",
    "roll",
    "rollaxis",
    "moveaxis",
    "cross",
    "tensordot",
    "little_endian",
    "fromiter",
    "array_equal",
    "array_equiv",
    "indices",
    "fromfunction",
    "isclose",
    "isscalar",
    "binary_repr",
    "base_repr",
    "ones",
    "identity",
    "allclose",
    "putmask",
    "flatnonzero",
    "inf",
    "nan",
    "False_",
    "True_",
    "bitwise_not",
    "full",
    "full_like",
    "matmul",
    "vecdot",
    "shares_memory",
    "may_share_memory",
]

_T = TypeVar("_T")
_SCT = TypeVar("_SCT", bound=generic)
_DType = TypeVar("_DType", bound=np.dtype[Any])
_ArrayType = TypeVar("_ArrayType", bound=np.ndarray[Any, Any])
_ShapeType = TypeVar("_ShapeType", bound=tuple[int, ...])

_CorrelateMode: TypeAlias = L["valid", "same", "full"]

@overload
def zeros_like(
    a: _ArrayType,
    dtype: None = ...,
    order: _OrderKACF = ...,
    subok: L[True] = ...,
    shape: None = ...,
    *,
    device: None | L["cpu"] = ...,
) -> _ArrayType: ...
@overload
def zeros_like(
    a: _ArrayLike[_SCT],
    dtype: None = ...,
    order: _OrderKACF = ...,
    subok: bool = ...,
    shape: None | _ShapeLike = ...,
    *,
    device: None | L["cpu"] = ...,
) -> NDArray[_SCT]: ...
@overload
def zeros_like(
    a: object,
    dtype: None = ...,
    order: _OrderKACF = ...,
    subok: bool = ...,
    shape: None | _ShapeLike= ...,
    *,
    device: None | L["cpu"] = ...,
) -> NDArray[Any]: ...
@overload
def zeros_like(
    a: Any,
    dtype: _DTypeLike[_SCT],
    order: _OrderKACF = ...,
    subok: bool = ...,
    shape: None | _ShapeLike= ...,
    *,
    device: None | L["cpu"] = ...,
) -> NDArray[_SCT]: ...
@overload
def zeros_like(
    a: Any,
    dtype: DTypeLike,
    order: _OrderKACF = ...,
    subok: bool = ...,
    shape: None | _ShapeLike= ...,
    *,
    device: None | L["cpu"] = ...,
) -> NDArray[Any]: ...

ones: Final[_ConstructorEmpty]

@overload
def ones_like(
    a: _ArrayType,
    dtype: None = ...,
    order: _OrderKACF = ...,
    subok: L[True] = ...,
    shape: None = ...,
    *,
    device: None | L["cpu"] = ...,
) -> _ArrayType: ...
@overload
def ones_like(
    a: _ArrayLike[_SCT],
    dtype: None = ...,
    order: _OrderKACF = ...,
    subok: bool = ...,
    shape: None | _ShapeLike = ...,
    *,
    device: None | L["cpu"] = ...,
) -> NDArray[_SCT]: ...
@overload
def ones_like(
    a: object,
    dtype: None = ...,
    order: _OrderKACF = ...,
    subok: bool = ...,
    shape: None | _ShapeLike= ...,
    *,
    device: None | L["cpu"] = ...,
) -> NDArray[Any]: ...
@overload
def ones_like(
    a: Any,
    dtype: _DTypeLike[_SCT],
    order: _OrderKACF = ...,
    subok: bool = ...,
    shape: None | _ShapeLike= ...,
    *,
    device: None | L["cpu"] = ...,
) -> NDArray[_SCT]: ...
@overload
def ones_like(
    a: Any,
    dtype: DTypeLike,
    order: _OrderKACF = ...,
    subok: bool = ...,
    shape: None | _ShapeLike= ...,
    *,
    device: None | L["cpu"] = ...,
) -> NDArray[Any]: ...

# TODO: Add overloads for bool, int, float, complex, str, bytes, and memoryview
# 1-D shape
@overload
def full(
    shape: SupportsIndex,
    fill_value: _SCT,
    dtype: None = ...,
    order: _OrderCF = ...,
    **kwargs: Unpack[_KwargsEmpty],
) -> _Array[tuple[int], _SCT]: ...
@overload
def full(
    shape: SupportsIndex,
    fill_value: Any,
    dtype: _DType | _SupportsDType[_DType],
    order: _OrderCF = ...,
    **kwargs: Unpack[_KwargsEmpty],
) -> np.ndarray[tuple[int], _DType]: ...
@overload
def full(
    shape: SupportsIndex,
    fill_value: Any,
    dtype: type[_SCT],
    order: _OrderCF = ...,
    **kwargs: Unpack[_KwargsEmpty],
) -> _Array[tuple[int], _SCT]: ...
@overload
def full(
    shape: SupportsIndex,
    fill_value: Any,
    dtype: None | DTypeLike = ...,
    order: _OrderCF = ...,
    **kwargs: Unpack[_KwargsEmpty],
) -> _Array[tuple[int], Any]: ...
# known shape
@overload
def full(
    shape: _AnyShapeType,
    fill_value: _SCT,
    dtype: None = ...,
    order: _OrderCF = ...,
    **kwargs: Unpack[_KwargsEmpty],
) -> _Array[_AnyShapeType, _SCT]: ...
@overload
def full(
    shape: _AnyShapeType,
    fill_value: Any,
    dtype: _DType | _SupportsDType[_DType],
    order: _OrderCF = ...,
    **kwargs: Unpack[_KwargsEmpty],
) -> np.ndarray[_AnyShapeType, _DType]: ...
@overload
def full(
    shape: _AnyShapeType,
    fill_value: Any,
    dtype: type[_SCT],
    order: _OrderCF = ...,
    **kwargs: Unpack[_KwargsEmpty],
) -> _Array[_AnyShapeType, _SCT]: ...
@overload
def full(
    shape: _AnyShapeType,
    fill_value: Any,
    dtype: None | DTypeLike = ...,
    order: _OrderCF = ...,
    **kwargs: Unpack[_KwargsEmpty],
) -> _Array[_AnyShapeType, Any]: ...
# unknown shape
@overload
def full(
    shape: _ShapeLike,
    fill_value: _SCT,
    dtype: None = ...,
    order: _OrderCF = ...,
    **kwargs: Unpack[_KwargsEmpty],
) -> NDArray[_SCT]: ...
@overload
def full(
    shape: _ShapeLike,
    fill_value: Any,
    dtype: _DType | _SupportsDType[_DType],
    order: _OrderCF = ...,
    **kwargs: Unpack[_KwargsEmpty],
) -> np.ndarray[Any, _DType]: ...
@overload
def full(
    shape: _ShapeLike,
    fill_value: Any,
    dtype: type[_SCT],
    order: _OrderCF = ...,
    **kwargs: Unpack[_KwargsEmpty],
) -> NDArray[_SCT]: ...
@overload
def full(
    shape: _ShapeLike,
    fill_value: Any,
    dtype: None | DTypeLike = ...,
    order: _OrderCF = ...,
    **kwargs: Unpack[_KwargsEmpty],
) -> NDArray[Any]: ...

@overload
def full_like(
    a: _ArrayType,
    fill_value: Any,
    dtype: None = ...,
    order: _OrderKACF = ...,
    subok: L[True] = ...,
    shape: None = ...,
    *,
    device: None | L["cpu"] = ...,
) -> _ArrayType: ...
@overload
def full_like(
    a: _ArrayLike[_SCT],
    fill_value: Any,
    dtype: None = ...,
    order: _OrderKACF = ...,
    subok: bool = ...,
    shape: None | _ShapeLike = ...,
    *,
    device: None | L["cpu"] = ...,
) -> NDArray[_SCT]: ...
@overload
def full_like(
    a: object,
    fill_value: Any,
    dtype: None = ...,
    order: _OrderKACF = ...,
    subok: bool = ...,
    shape: None | _ShapeLike= ...,
    *,
    device: None | L["cpu"] = ...,
) -> NDArray[Any]: ...
@overload
def full_like(
    a: Any,
    fill_value: Any,
    dtype: _DTypeLike[_SCT],
    order: _OrderKACF = ...,
    subok: bool = ...,
    shape: None | _ShapeLike= ...,
    *,
    device: None | L["cpu"] = ...,
) -> NDArray[_SCT]: ...
@overload
def full_like(
    a: Any,
    fill_value: Any,
    dtype: DTypeLike,
    order: _OrderKACF = ...,
    subok: bool = ...,
    shape: None | _ShapeLike= ...,
    *,
    device: None | L["cpu"] = ...,
) -> NDArray[Any]: ...

#
@overload
def count_nonzero(a: ArrayLike, axis: None = None, *, keepdims: L[False] = False) -> int: ...
@overload
def count_nonzero(a: _ScalarLike_co, axis: _ShapeLike | None = None, *, keepdims: L[True]) -> np.intp: ...
@overload
def count_nonzero(
    a: NDArray[Any] | _NestedSequence[ArrayLike], axis: _ShapeLike | None = None, *, keepdims: L[True]
) -> NDArray[np.intp]: ...
@overload
def count_nonzero(a: ArrayLike, axis: _ShapeLike | None = None, *, keepdims: bool = False) -> Any: ...

#
def isfortran(a: NDArray[Any] | generic) -> bool: ...

def argwhere(a: ArrayLike) -> NDArray[intp]: ...

def flatnonzero(a: ArrayLike) -> NDArray[intp]: ...

@overload
def correlate(
    a: _ArrayLikeUnknown,
    v: _ArrayLikeUnknown,
    mode: _CorrelateMode = ...,
) -> NDArray[Any]: ...
@overload
def correlate(
    a: _ArrayLikeBool_co,
    v: _ArrayLikeBool_co,
    mode: _CorrelateMode = ...,
) -> NDArray[np.bool]: ...
@overload
def correlate(
    a: _ArrayLikeUInt_co,
    v: _ArrayLikeUInt_co,
    mode: _CorrelateMode = ...,
) -> NDArray[unsignedinteger[Any]]: ...
@overload
def correlate(
    a: _ArrayLikeInt_co,
    v: _ArrayLikeInt_co,
    mode: _CorrelateMode = ...,
) -> NDArray[signedinteger[Any]]: ...
@overload
def correlate(
    a: _ArrayLikeFloat_co,
    v: _ArrayLikeFloat_co,
    mode: _CorrelateMode = ...,
) -> NDArray[floating[Any]]: ...
@overload
def correlate(
    a: _ArrayLikeComplex_co,
    v: _ArrayLikeComplex_co,
    mode: _CorrelateMode = ...,
) -> NDArray[complexfloating[Any, Any]]: ...
@overload
def correlate(
    a: _ArrayLikeTD64_co,
    v: _ArrayLikeTD64_co,
    mode: _CorrelateMode = ...,
) -> NDArray[timedelta64]: ...
@overload
def correlate(
    a: _ArrayLikeObject_co,
    v: _ArrayLikeObject_co,
    mode: _CorrelateMode = ...,
) -> NDArray[object_]: ...

@overload
def convolve(
    a: _ArrayLikeUnknown,
    v: _ArrayLikeUnknown,
    mode: _CorrelateMode = ...,
) -> NDArray[Any]: ...
@overload
def convolve(
    a: _ArrayLikeBool_co,
    v: _ArrayLikeBool_co,
    mode: _CorrelateMode = ...,
) -> NDArray[np.bool]: ...
@overload
def convolve(
    a: _ArrayLikeUInt_co,
    v: _ArrayLikeUInt_co,
    mode: _CorrelateMode = ...,
) -> NDArray[unsignedinteger[Any]]: ...
@overload
def convolve(
    a: _ArrayLikeInt_co,
    v: _ArrayLikeInt_co,
    mode: _CorrelateMode = ...,
) -> NDArray[signedinteger[Any]]: ...
@overload
def convolve(
    a: _ArrayLikeFloat_co,
    v: _ArrayLikeFloat_co,
    mode: _CorrelateMode = ...,
) -> NDArray[floating[Any]]: ...
@overload
def convolve(
    a: _ArrayLikeComplex_co,
    v: _ArrayLikeComplex_co,
    mode: _CorrelateMode = ...,
) -> NDArray[complexfloating[Any, Any]]: ...
@overload
def convolve(
    a: _ArrayLikeTD64_co,
    v: _ArrayLikeTD64_co,
    mode: _CorrelateMode = ...,
) -> NDArray[timedelta64]: ...
@overload
def convolve(
    a: _ArrayLikeObject_co,
    v: _ArrayLikeObject_co,
    mode: _CorrelateMode = ...,
) -> NDArray[object_]: ...

@overload
def outer(
    a: _ArrayLikeUnknown,
    b: _ArrayLikeUnknown,
    out: None = ...,
) -> NDArray[Any]: ...
@overload
def outer(
    a: _ArrayLikeBool_co,
    b: _ArrayLikeBool_co,
    out: None = ...,
) -> NDArray[np.bool]: ...
@overload
def outer(
    a: _ArrayLikeUInt_co,
    b: _ArrayLikeUInt_co,
    out: None = ...,
) -> NDArray[unsignedinteger[Any]]: ...
@overload
def outer(
    a: _ArrayLikeInt_co,
    b: _ArrayLikeInt_co,
    out: None = ...,
) -> NDArray[signedinteger[Any]]: ...
@overload
def outer(
    a: _ArrayLikeFloat_co,
    b: _ArrayLikeFloat_co,
    out: None = ...,
) -> NDArray[floating[Any]]: ...
@overload
def outer(
    a: _ArrayLikeComplex_co,
    b: _ArrayLikeComplex_co,
    out: None = ...,
) -> NDArray[complexfloating[Any, Any]]: ...
@overload
def outer(
    a: _ArrayLikeTD64_co,
    b: _ArrayLikeTD64_co,
    out: None = ...,
) -> NDArray[timedelta64]: ...
@overload
def outer(
    a: _ArrayLikeObject_co,
    b: _ArrayLikeObject_co,
    out: None = ...,
) -> NDArray[object_]: ...
@overload
def outer(
    a: _ArrayLikeComplex_co | _ArrayLikeTD64_co | _ArrayLikeObject_co,
    b: _ArrayLikeComplex_co | _ArrayLikeTD64_co | _ArrayLikeObject_co,
    out: _ArrayType,
) -> _ArrayType: ...

@overload
def tensordot(
    a: _ArrayLikeUnknown,
    b: _ArrayLikeUnknown,
    axes: int | tuple[_ShapeLike, _ShapeLike] = ...,
) -> NDArray[Any]: ...
@overload
def tensordot(
    a: _ArrayLikeBool_co,
    b: _ArrayLikeBool_co,
    axes: int | tuple[_ShapeLike, _ShapeLike] = ...,
) -> NDArray[np.bool]: ...
@overload
def tensordot(
    a: _ArrayLikeUInt_co,
    b: _ArrayLikeUInt_co,
    axes: int | tuple[_ShapeLike, _ShapeLike] = ...,
) -> NDArray[unsignedinteger[Any]]: ...
@overload
def tensordot(
    a: _ArrayLikeInt_co,
    b: _ArrayLikeInt_co,
    axes: int | tuple[_ShapeLike, _ShapeLike] = ...,
) -> NDArray[signedinteger[Any]]: ...
@overload
def tensordot(
    a: _ArrayLikeFloat_co,
    b: _ArrayLikeFloat_co,
    axes: int | tuple[_ShapeLike, _ShapeLike] = ...,
) -> NDArray[floating[Any]]: ...
@overload
def tensordot(
    a: _ArrayLikeComplex_co,
    b: _ArrayLikeComplex_co,
    axes: int | tuple[_ShapeLike, _ShapeLike] = ...,
) -> NDArray[complexfloating[Any, Any]]: ...
@overload
def tensordot(
    a: _ArrayLikeTD64_co,
    b: _ArrayLikeTD64_co,
    axes: int | tuple[_ShapeLike, _ShapeLike] = ...,
) -> NDArray[timedelta64]: ...
@overload
def tensordot(
    a: _ArrayLikeObject_co,
    b: _ArrayLikeObject_co,
    axes: int | tuple[_ShapeLike, _ShapeLike] = ...,
) -> NDArray[object_]: ...

@overload
def roll(
    a: _ArrayLike[_SCT],
    shift: _ShapeLike,
    axis: None | _ShapeLike = ...,
) -> NDArray[_SCT]: ...
@overload
def roll(
    a: ArrayLike,
    shift: _ShapeLike,
    axis: None | _ShapeLike = ...,
) -> NDArray[Any]: ...

def rollaxis(
    a: NDArray[_SCT],
    axis: int,
    start: int = ...,
) -> NDArray[_SCT]: ...

def moveaxis(
    a: NDArray[_SCT],
    source: _ShapeLike,
    destination: _ShapeLike,
) -> NDArray[_SCT]: ...

@overload
def cross(
    a: _ArrayLikeUnknown,
    b: _ArrayLikeUnknown,
    axisa: int = ...,
    axisb: int = ...,
    axisc: int = ...,
    axis: None | int = ...,
) -> NDArray[Any]: ...
@overload
def cross(
    a: _ArrayLikeBool_co,
    b: _ArrayLikeBool_co,
    axisa: int = ...,
    axisb: int = ...,
    axisc: int = ...,
    axis: None | int = ...,
) -> NoReturn: ...
@overload
def cross(
    a: _ArrayLikeUInt_co,
    b: _ArrayLikeUInt_co,
    axisa: int = ...,
    axisb: int = ...,
    axisc: int = ...,
    axis: None | int = ...,
) -> NDArray[unsignedinteger[Any]]: ...
@overload
def cross(
    a: _ArrayLikeInt_co,
    b: _ArrayLikeInt_co,
    axisa: int = ...,
    axisb: int = ...,
    axisc: int = ...,
    axis: None | int = ...,
) -> NDArray[signedinteger[Any]]: ...
@overload
def cross(
    a: _ArrayLikeFloat_co,
    b: _ArrayLikeFloat_co,
    axisa: int = ...,
    axisb: int = ...,
    axisc: int = ...,
    axis: None | int = ...,
) -> NDArray[floating[Any]]: ...
@overload
def cross(
    a: _ArrayLikeComplex_co,
    b: _ArrayLikeComplex_co,
    axisa: int = ...,
    axisb: int = ...,
    axisc: int = ...,
    axis: None | int = ...,
) -> NDArray[complexfloating[Any, Any]]: ...
@overload
def cross(
    a: _ArrayLikeObject_co,
    b: _ArrayLikeObject_co,
    axisa: int = ...,
    axisb: int = ...,
    axisc: int = ...,
    axis: None | int = ...,
) -> NDArray[object_]: ...

@overload
def indices(
    dimensions: Sequence[int],
    dtype: type[int] = ...,
    sparse: L[False] = ...,
) -> NDArray[int_]: ...
@overload
def indices(
    dimensions: Sequence[int],
    dtype: type[int] = ...,
    sparse: L[True] = ...,
) -> tuple[NDArray[int_], ...]: ...
@overload
def indices(
    dimensions: Sequence[int],
    dtype: _DTypeLike[_SCT],
    sparse: L[False] = ...,
) -> NDArray[_SCT]: ...
@overload
def indices(
    dimensions: Sequence[int],
    dtype: _DTypeLike[_SCT],
    sparse: L[True],
) -> tuple[NDArray[_SCT], ...]: ...
@overload
def indices(
    dimensions: Sequence[int],
    dtype: DTypeLike,
    sparse: L[False] = ...,
) -> NDArray[Any]: ...
@overload
def indices(
    dimensions: Sequence[int],
    dtype: DTypeLike,
    sparse: L[True],
) -> tuple[NDArray[Any], ...]: ...

def fromfunction(
    function: Callable[..., _T],
    shape: Sequence[int],
    *,
    dtype: DTypeLike = ...,
    like: _SupportsArrayFunc = ...,
    **kwargs: Any,
) -> _T: ...

def isscalar(element: object) -> TypeGuard[
    generic | bool | int | float | complex | str | bytes | memoryview
]: ...

def binary_repr(num: SupportsIndex, width: None | int = ...) -> str: ...

def base_repr(
    number: SupportsAbs[float],
    base: float = ...,
    padding: SupportsIndex = ...,
) -> str: ...

@overload
def identity(
    n: int,
    dtype: None = ...,
    *,
    like: _SupportsArrayFunc = ...,
) -> NDArray[float64]: ...
@overload
def identity(
    n: int,
    dtype: _DTypeLike[_SCT],
    *,
    like: _SupportsArrayFunc = ...,
) -> NDArray[_SCT]: ...
@overload
def identity(
    n: int,
    dtype: DTypeLike,
    *,
    like: _SupportsArrayFunc = ...,
) -> NDArray[Any]: ...

def allclose(
    a: ArrayLike,
    b: ArrayLike,
    rtol: ArrayLike = ...,
    atol: ArrayLike = ...,
    equal_nan: bool = ...,
) -> bool: ...

@overload
def isclose(
    a: _ScalarLike_co,
    b: _ScalarLike_co,
    rtol: ArrayLike = ...,
    atol: ArrayLike = ...,
    equal_nan: bool = ...,
) -> np.bool: ...
@overload
def isclose(
    a: ArrayLike,
    b: ArrayLike,
    rtol: ArrayLike = ...,
    atol: ArrayLike = ...,
    equal_nan: bool = ...,
) -> NDArray[np.bool]: ...

def array_equal(a1: ArrayLike, a2: ArrayLike, equal_nan: bool = ...) -> bool: ...

def array_equiv(a1: ArrayLike, a2: ArrayLike) -> bool: ...

@overload
def astype(
    x: ndarray[_ShapeType, dtype[Any]],
    dtype: _DTypeLike[_SCT],
    /,
    *,
    copy: bool = ...,
    device: None | L["cpu"] = ...,
) -> ndarray[_ShapeType, dtype[_SCT]]: ...
@overload
def astype(
    x: ndarray[_ShapeType, dtype[Any]],
    dtype: DTypeLike,
    /,
    *,
    copy: bool = ...,
    device: None | L["cpu"] = ...,
) -> ndarray[_ShapeType, dtype[Any]]: ...
```
