## Supplementary software v0.2.1 for "Virtual control arms for paediatric myopia trials: external validation of axial-elongation models": numerictypes.py

```
"""
numerictypes: Define the numeric type objects

This module is designed so "from numerictypes import \\*" is safe.
Exported symbols include:

  Dictionary with all registered number types (including aliases):
    sctypeDict

  Type objects (not all will be available, depends on platform):
      see variable sctypes for which ones you have

    Bit-width names

    int8 int16 int32 int64 int128
    uint8 uint16 uint32 uint64 uint128
    float16 float32 float64 float96 float128 float256
    complex32 complex64 complex128 complex192 complex256 complex512
    datetime64 timedelta64

    c-based names

    bool

    object_

    void, str_

    byte, ubyte,
    short, ushort
    intc, uintc,
    intp, uintp,
    int_, uint,
    longlong, ulonglong,

    single, csingle,
    double, cdouble,
    longdouble, clongdouble,

   As part of the type-hierarchy:    xx -- is bit-width

   generic
     +-> bool                                   (kind=b)
     +-> number
     |   +-> integer
     |   |   +-> signedinteger     (intxx)      (kind=i)
     |   |   |     byte
     |   |   |     short
     |   |   |     intc
     |   |   |     intp
     |   |   |     int_
     |   |   |     longlong
     |   |   \\-> unsignedinteger  (uintxx)     (kind=u)
     |   |         ubyte
     |   |         ushort
     |   |         uintc
     |   |         uintp
     |   |         uint
     |   |         ulonglong
     |   +-> inexact
     |       +-> floating          (floatxx)    (kind=f)
     |       |     half
     |       |     single
     |       |     double
     |       |     longdouble
     |       \\-> complexfloating  (complexxx)  (kind=c)
     |             csingle
     |             cdouble
     |             clongdouble
     +-> flexible
     |   +-> character
     |   |     bytes_                           (kind=S)
     |   |     str_                             (kind=U)
     |   |
     |   \\-> void                              (kind=V)
     \\-> object_ (not used much)               (kind=O)

"""
import numbers
import warnings

from . import multiarray as ma
from .multiarray import (
        ndarray, dtype, datetime_data, datetime_as_string,
        busday_offset, busday_count, is_busday, busdaycalendar
        )
from .._utils import set_module

# we add more at the bottom
__all__ = [
    'ScalarType', 'typecodes', 'issubdtype', 'datetime_data',
    'datetime_as_string', 'busday_offset', 'busday_count',
    'is_busday', 'busdaycalendar', 'isdtype'
]

# we don't need all these imports, but we need to keep them for compatibility
# for users using np._core.numerictypes.UPPER_TABLE
from ._string_helpers import (  # noqa: F401
    english_lower, english_upper, english_capitalize, LOWER_TABLE, UPPER_TABLE
)

from ._type_aliases import (
    sctypeDict, allTypes, sctypes
)
from ._dtype import _kind_name

# we don't export these for import *, but we do want them accessible
# as numerictypes.bool, etc.
from builtins import bool, int, float, complex, object, str, bytes  # noqa: F401, UP029


# We use this later
generic = allTypes['generic']

genericTypeRank = ['bool', 'int8', 'uint8', 'int16', 'uint16',
                   'int32', 'uint32', 'int64', 'uint64', 'int128',
                   'uint128', 'float16',
                   'float32', 'float64', 'float80', 'float96', 'float128',
                   'float256',
                   'complex32', 'complex64', 'complex128', 'complex160',
                   'complex192', 'complex256', 'complex512', 'object']

@set_module('numpy')
def maximum_sctype(t):
    """
    Return the scalar type of highest precision of the same kind as the input.

    .. deprecated:: 2.0
        Use an explicit dtype like int64 or float64 instead.

    Parameters
    ----------
    t : dtype or dtype specifier
        The input data type. This can be a `dtype` object or an object that
        is convertible to a `dtype`.

    Returns
    -------
    out : dtype
        The highest precision data type of the same kind (`dtype.kind`) as `t`.

    See Also
    --------
    obj2sctype, mintypecode, sctype2char
    dtype

    Examples
    --------
    >>> from numpy._core.numerictypes import maximum_sctype
    >>> maximum_sctype(int)
    <class 'numpy.int64'>
    >>> maximum_sctype(np.uint8)
    <class 'numpy.uint64'>
    >>> maximum_sctype(complex)
    <class 'numpy.complex256'> # may vary

    >>> maximum_sctype(str)
    <class 'numpy.str_'>

    >>> maximum_sctype('i2')
    <class 'numpy.int64'>
    >>> maximum_sctype('f4')
    <class 'numpy.float128'> # may vary

    """

    # Deprecated in NumPy 2.0, 2023-07-11
    warnings.warn(
        "`maximum_sctype` is deprecated. Use an explicit dtype like int64 "
        "or float64 instead. (deprecated in NumPy 2.0)",
        DeprecationWarning,
        stacklevel=2
    )

    g = obj2sctype(t)
    if g is None:
        return t
    t = g
    base = _kind_name(dtype(t))
    if base in sctypes:
        return sctypes[base][-1]
    else:
        return t


@set_module('numpy')
def issctype(rep):
    """
    Determines whether the given object represents a scalar data-type.

    Parameters
    ----------
    rep : any
        If `rep` is an instance of a scalar dtype, True is returned. If not,
        False is returned.

    Returns
    -------
    out : bool
        Boolean result of check whether `rep` is a scalar dtype.

    See Also
    --------
    issubsctype, issubdtype, obj2sctype, sctype2char

    Examples
    --------
    >>> from numpy._core.numerictypes import issctype
    >>> issctype(np.int32)
    True
    >>> issctype(list)
    False
    >>> issctype(1.1)
    False

    Strings are also a scalar type:

    >>> issctype(np.dtype('str'))
    True

    """
    if not isinstance(rep, (type, dtype)):
        return False
    try:
        res = obj2sctype(rep)
        if res and res != object_:
            return True
        else:
            return False
    except Exception:
        return False


@set_module('numpy')
def obj2sctype(rep, default=None):
    """
    Return the scalar dtype or NumPy equivalent of Python type of an object.

    Parameters
    ----------
    rep : any
        The object of which the type is returned.
    default : any, optional
        If given, this is returned for objects whose types can not be
        determined. If not given, None is returned for those objects.

    Returns
    -------
    dtype : dtype or Python type
        The data type of `rep`.

    See Also
    --------
    sctype2char, issctype, issubsctype, issubdtype

    Examples
    --------
    >>> from numpy._core.numerictypes import obj2sctype
    >>> obj2sctype(np.int32)
    <class 'numpy.int32'>
    >>> obj2sctype(np.array([1., 2.]))
    <class 'numpy.float64'>
    >>> obj2sctype(np.array([1.j]))
    <class 'numpy.complex128'>

    >>> obj2sctype(dict)
    <class 'numpy.object_'>
    >>> obj2sctype('string')

    >>> obj2sctype(1, default=list)
    <class 'list'>

    """
    # prevent abstract classes being upcast
    if isinstance(rep, type) and issubclass(rep, generic):
        return rep
    # extract dtype from arrays
    if isinstance(rep, ndarray):
        return rep.dtype.type
    # fall back on dtype to convert
    try:
        res = dtype(rep)
    except Exception:
        return default
    else:
        return res.type


@set_module('numpy')
def issubclass_(arg1, arg2):
    """
    Determine if a class is a subclass of a second class.

    `issubclass_` is equivalent to the Python built-in ``issubclass``,
    except that it returns False instead of raising a TypeError if one
    of the arguments is not a class.

    Parameters
    ----------
    arg1 : class
        Input class. True is returned if `arg1` is a subclass of `arg2`.
    arg2 : class or tuple of classes.
        Input class. If a tuple of classes, True is returned if `arg1` is a
        subclass of any of the tuple elements.

    Returns
    -------
    out : bool
        Whether `arg1` is a subclass of `arg2` or not.

    See Also
    --------
    issubsctype, issubdtype, issctype

    Examples
    --------
    >>> np.issubclass_(np.int32, int)
    False
    >>> np.issubclass_(np.int32, float)
    False
    >>> np.issubclass_(np.float64, float)
    True

    """
    try:
        return issubclass(arg1, arg2)
    except TypeError:
        return False


@set_module('numpy')
def issubsctype(arg1, arg2):
    """
    Determine if the first argument is a subclass of the second argument.

    Parameters
    ----------
    arg1, arg2 : dtype or dtype specifier
        Data-types.

    Returns
    -------
    out : bool
        The result.

    See Also
    --------
    issctype, issubdtype, obj2sctype

    Examples
    --------
    >>> from numpy._core import issubsctype
    >>> issubsctype('S8', str)
    False
    >>> issubsctype(np.array([1]), int)
    True
    >>> issubsctype(np.array([1]), float)
    False

    """
    return issubclass(obj2sctype(arg1), obj2sctype(arg2))


class _PreprocessDTypeError(Exception):
    pass


def _preprocess_dtype(dtype):
    """
    Preprocess dtype argument by:
      1. fetching type from a data type
      2. verifying that types are built-in NumPy dtypes
    """
    if isinstance(dtype, ma.dtype):
        dtype = dtype.type
    if isinstance(dtype, ndarray) or dtype not in allTypes.values():
        raise _PreprocessDTypeError
    return dtype


@set_module('numpy')
def isdtype(dtype, kind):
    """
    Determine if a provided dtype is of a specified data type ``kind``.

    This function only supports built-in NumPy's data types.
    Third-party dtypes are not yet supported.

    Parameters
    ----------
    dtype : dtype
        The input dtype.
    kind : dtype or str or tuple of dtypes/strs.
        dtype or dtype kind. Allowed dtype kinds are:
        * ``'bool'`` : boolean kind
        * ``'signed integer'`` : signed integer data types
        * ``'unsigned integer'`` : unsigned integer data types
        * ``'integral'`` : integer data types
        * ``'real floating'`` : real-valued floating-point data types
        * ``'complex floating'`` : complex floating-point data types
        * ``'numeric'`` : numeric data types

    Returns
    -------
    out : bool

    See Also
    --------
    issubdtype

    Examples
    --------
    >>> import numpy as np
    >>> np.isdtype(np.float32, np.float64)
    False
    >>> np.isdtype(np.float32, "real floating")
    True
    >>> np.isdtype(np.complex128, ("real floating", "complex floating"))
    True

    """
    try:
        dtype = _preprocess_dtype(dtype)
    except _PreprocessDTypeError:
        raise TypeError(
            "dtype argument must be a NumPy dtype, "
            f"but it is a {type(dtype)}."
        ) from None

    input_kinds = kind if isinstance(kind, tuple) else (kind,)

    processed_kinds = set()

    for kind in input_kinds:
        if kind == "bool":
            processed_kinds.add(allTypes["bool"])
        elif kind == "signed integer":
            processed_kinds.update(sctypes["int"])
        elif kind == "unsigned integer":
            processed_kinds.update(sctypes["uint"])
        elif kind == "integral":
            processed_kinds.update(sctypes["int"] + sctypes["uint"])
        elif kind == "real floating":
            processed_kinds.update(sctypes["float"])
        elif kind == "complex floating":
            processed_kinds.update(sctypes["complex"])
        elif kind == "numeric":
            processed_kinds.update(
                sctypes["int"] + sctypes["uint"] +
                sctypes["float"] + sctypes["complex"]
            )
        elif isinstance(kind, str):
            raise ValueError(
                "kind argument is a string, but"
                f" {kind!r} is not a known kind name."
            )
        else:
            try:
                kind = _preprocess_dtype(kind)
            except _PreprocessDTypeError:
                raise TypeError(
                    "kind argument must be comprised of "
                    "NumPy dtypes or strings only, "
                    f"but is a {type(kind)}."
                ) from None
            processed_kinds.add(kind)

    return dtype in processed_kinds


@set_module('numpy')
def issubdtype(arg1, arg2):
    r"""
    Returns True if first argument is a typecode lower/equal in type hierarchy.

    This is like the builtin :func:`issubclass`, but for `dtype`\ s.

    Parameters
    ----------
    arg1, arg2 : dtype_like
        `dtype` or object coercible to one

    Returns
    -------
    out : bool

    See Also
    --------
    :ref:`arrays.scalars` : Overview of the numpy type hierarchy.

    Examples
    --------
    `issubdtype` can be used to check the type of arrays:

    >>> ints = np.array([1, 2, 3], dtype=np.int32)
    >>> np.issubdtype(ints.dtype, np.integer)
    True
    >>> np.issubdtype(ints.dtype, np.floating)
    False

    >>> floats = np.array([1, 2, 3], dtype=np.float32)
    >>> np.issubdtype(floats.dtype, np.integer)
    False
    >>> np.issubdtype(floats.dtype, np.floating)
    True

    Similar types of different sizes are not subdtypes of each other:

    >>> np.issubdtype(np.float64, np.float32)
    False
    >>> np.issubdtype(np.float32, np.float64)
    False

    but both are subtypes of `floating`:

    >>> np.issubdtype(np.float64, np.floating)
    True
    >>> np.issubdtype(np.float32, np.floating)
    True

    For convenience, dtype-like objects are allowed too:

    >>> np.issubdtype('S1', np.bytes_)
    True
    >>> np.issubdtype('i4', np.signedinteger)
    True

    """
    if not issubclass_(arg1, generic):
        arg1 = dtype(arg1).type
    if not issubclass_(arg2, generic):
        arg2 = dtype(arg2).type

    return issubclass(arg1, arg2)


@set_module('numpy')
def sctype2char(sctype):
    """
    Return the string representation of a scalar dtype.

    Parameters
    ----------
    sctype : scalar dtype or object
        If a scalar dtype, the corresponding string character is
        returned. If an object, `sctype2char` tries to infer its scalar type
        and then return the corresponding string character.

    Returns
    -------
    typechar : str
        The string character corresponding to the scalar type.

    Raises
    ------
    ValueError
        If `sctype` is an object for which the type can not be inferred.

    See Also
    --------
    obj2sctype, issctype, issubsctype, mintypecode

    Examples
    --------
    >>> from numpy._core.numerictypes import sctype2char
    >>> for sctype in [np.int32, np.double, np.cdouble, np.bytes_, np.ndarray]:
    ...     print(sctype2char(sctype))
    l # may vary
    d
    D
    S
    O

    >>> x = np.array([1., 2-1.j])
    >>> sctype2char(x)
    'D'
    >>> sctype2char(list)
    'O'

    """
    sctype = obj2sctype(sctype)
    if sctype is None:
        raise ValueError("unrecognized type")
    if sctype not in sctypeDict.values():
        # for compatibility
        raise KeyError(sctype)
    return dtype(sctype).char


def _scalar_type_key(typ):
    """A ``key`` function for `sorted`."""
    dt = dtype(typ)
    return (dt.kind.lower(), dt.itemsize)


ScalarType = [int, float, complex, bool, bytes, str, memoryview]
ScalarType += sorted(set(sctypeDict.values()), key=_scalar_type_key)
ScalarType = tuple(ScalarType)


# Now add the types we've determined to this module
for key in allTypes:
    globals()[key] = allTypes[key]
    __all__.append(key)

del key

typecodes = {'Character': 'c',
             'Integer': 'bhilqnp',
             'UnsignedInteger': 'BHILQNP',
             'Float': 'efdg',
             'Complex': 'FDG',
             'AllInteger': 'bBhHiIlLqQnNpP',
             'AllFloat': 'efdgFDG',
             'Datetime': 'Mm',
             'All': '?bhilqnpBHILQNPefdgFDGSUVOMm'}

# backwards compatibility --- deprecated name
# Formal deprecation: Numpy 1.20.0, 2020-10-19 (see numpy/__init__.py)
typeDict = sctypeDict

def _register_types():
    numbers.Integral.register(integer)
    numbers.Complex.register(inexact)
    numbers.Real.register(floating)
    numbers.Number.register(number)


_register_types()
```
