## Supplementary software v0.2.1 for "Virtual control arms for paediatric myopia trials: external validation of axial-elongation models": numerictypes.pyi

```
import builtins
from typing import (
    Any,
    Literal as L,
    TypedDict,
    type_check_only,
)

import numpy as np
from numpy import (
    dtype,
    generic,
    bool,
    bool_,
    uint8,
    uint16,
    uint32,
    uint64,
    ubyte,
    ushort,
    uintc,
    ulong,
    ulonglong,
    uintp,
    uint,
    int8,
    int16,
    int32,
    int64,
    byte,
    short,
    intc,
    long,
    longlong,
    intp,
    int_,
    float16,
    float32,
    float64,
    half,
    single,
    double,
    longdouble,
    complex64,
    complex128,
    csingle,
    cdouble,
    clongdouble,
    datetime64,
    timedelta64,
    object_,
    str_,
    bytes_,
    void,
    unsignedinteger,
    character,
    inexact,
    number,
    integer,
    flexible,
    complexfloating,
    signedinteger,
    floating,
)
from ._type_aliases import sctypeDict  # noqa: F401
from .multiarray import (
    busday_count,
    busday_offset,
    busdaycalendar,
    datetime_as_string,
    datetime_data,
    is_busday,
)

from numpy._typing import DTypeLike
from numpy._typing._extended_precision import (
    uint128,
    uint256,
    int128,
    int256,
    float80,
    float96,
    float128,
    float256,
    complex160,
    complex192,
    complex256,
    complex512,
)

__all__ = [
    "ScalarType",
    "typecodes",
    "issubdtype",
    "datetime_data",
    "datetime_as_string",
    "busday_offset",
    "busday_count",
    "is_busday",
    "busdaycalendar",
    "isdtype",
    "generic",
    "unsignedinteger",
    "character",
    "inexact",
    "number",
    "integer",
    "flexible",
    "complexfloating",
    "signedinteger",
    "floating",
    "bool",
    "float16",
    "float32",
    "float64",
    "longdouble",
    "complex64",
    "complex128",
    "clongdouble",
    "bytes_",
    "str_",
    "void",
    "object_",
    "datetime64",
    "timedelta64",
    "int8",
    "byte",
    "uint8",
    "ubyte",
    "int16",
    "short",
    "uint16",
    "ushort",
    "int32",
    "intc",
    "uint32",
    "uintc",
    "int64",
    "long",
    "uint64",
    "ulong",
    "longlong",
    "ulonglong",
    "intp",
    "uintp",
    "double",
    "cdouble",
    "single",
    "csingle",
    "half",
    "bool_",
    "int_",
    "uint",
    "uint128",
    "uint256",
    "int128",
    "int256",
    "float80",
    "float96",
    "float128",
    "float256",
    "complex160",
    "complex192",
    "complex256",
    "complex512",
]

@type_check_only
class _TypeCodes(TypedDict):
    Character: L['c']
    Integer: L['bhilqnp']
    UnsignedInteger: L['BHILQNP']
    Float: L['efdg']
    Complex: L['FDG']
    AllInteger: L['bBhHiIlLqQnNpP']
    AllFloat: L['efdgFDG']
    Datetime: L['Mm']
    All: L['?bhilqnpBHILQNPefdgFDGSUVOMm']

def isdtype(dtype: dtype[Any] | type[Any], kind: DTypeLike | tuple[DTypeLike, ...]) -> builtins.bool: ...

def issubdtype(arg1: DTypeLike, arg2: DTypeLike) -> builtins.bool: ...

typecodes: _TypeCodes
ScalarType: tuple[
    type[int],
    type[float],
    type[complex],
    type[builtins.bool],
    type[bytes],
    type[str],
    type[memoryview],
    type[np.bool],
    type[csingle],
    type[cdouble],
    type[clongdouble],
    type[half],
    type[single],
    type[double],
    type[longdouble],
    type[byte],
    type[short],
    type[intc],
    type[long],
    type[longlong],
    type[timedelta64],
    type[datetime64],
    type[object_],
    type[bytes_],
    type[str_],
    type[ubyte],
    type[ushort],
    type[uintc],
    type[ulong],
    type[ulonglong],
    type[void],
]
```
