## Supplementary software v0.2.1 for "Virtual control arms for paediatric myopia trials: external validation of axial-elongation models": overrides.py

```
"""Implementation of __array_function__ overrides from NEP-18."""
import collections
import functools

from .._utils import set_module
from .._utils._inspect import getargspec
from numpy._core._multiarray_umath import (
    add_docstring,  _get_implementing_args, _ArrayFunctionDispatcher)


ARRAY_FUNCTIONS = set()

array_function_like_doc = (
    """like : array_like, optional
        Reference object to allow the creation of arrays which are not
        NumPy arrays. If an array-like passed in as ``like`` supports
        the ``__array_function__`` protocol, the result will be defined
        by it. In this case, it ensures the creation of an array object
        compatible with that passed in via this argument."""
)

def get_array_function_like_doc(public_api, docstring_template=""):
    ARRAY_FUNCTIONS.add(public_api)
    docstring = public_api.__doc__ or docstring_template
    return docstring.replace("${ARRAY_FUNCTION_LIKE}", array_function_like_doc)

def finalize_array_function_like(public_api):
    public_api.__doc__ = get_array_function_like_doc(public_api)
    return public_api


add_docstring(
    _ArrayFunctionDispatcher,
    """
    Class to wrap functions with checks for __array_function__ overrides.

    All arguments are required, and can only be passed by position.

    Parameters
    ----------
    dispatcher : function or None
        The dispatcher function that returns a single sequence-like object
        of all arguments relevant.  It must have the same signature (except
        the default values) as the actual implementation.
        If ``None``, this is a ``like=`` dispatcher and the
        ``_ArrayFunctionDispatcher`` must be called with ``like`` as the
        first (additional and positional) argument.
    implementation : function
        Function that implements the operation on NumPy arrays without
        overrides.  Arguments passed calling the ``_ArrayFunctionDispatcher``
        will be forwarded to this (and the ``dispatcher``) as if using
        ``*args, **kwargs``.

    Attributes
    ----------
    _implementation : function
        The original implementation passed in.
    """)


# exposed for testing purposes; used internally by _ArrayFunctionDispatcher
add_docstring(
    _get_implementing_args,
    """
    Collect arguments on which to call __array_function__.

    Parameters
    ----------
    relevant_args : iterable of array-like
        Iterable of possibly array-like arguments to check for
        __array_function__ methods.

    Returns
    -------
    Sequence of arguments with __array_function__ methods, in the order in
    which they should be called.
    """)


ArgSpec = collections.namedtuple('ArgSpec', 'args varargs keywords defaults')


def verify_matching_signatures(implementation, dispatcher):
    """Verify that a dispatcher function has the right signature."""
    implementation_spec = ArgSpec(*getargspec(implementation))
    dispatcher_spec = ArgSpec(*getargspec(dispatcher))

    if (implementation_spec.args != dispatcher_spec.args or
            implementation_spec.varargs != dispatcher_spec.varargs or
            implementation_spec.keywords != dispatcher_spec.keywords or
            (bool(implementation_spec.defaults) !=
             bool(dispatcher_spec.defaults)) or
            (implementation_spec.defaults is not None and
             len(implementation_spec.defaults) !=
             len(dispatcher_spec.defaults))):
        raise RuntimeError('implementation and dispatcher for %s have '
                           'different function signatures' % implementation)

    if implementation_spec.defaults is not None:
        if dispatcher_spec.defaults != (None,) * len(dispatcher_spec.defaults):
            raise RuntimeError('dispatcher functions can only use None for '
                               'default argument values')


def array_function_dispatch(dispatcher=None, module=None, verify=True,
                            docs_from_dispatcher=False):
    """Decorator for adding dispatch with the __array_function__ protocol.

    See NEP-18 for example usage.

    Parameters
    ----------
    dispatcher : callable or None
        Function that when called like ``dispatcher(*args, **kwargs)`` with
        arguments from the NumPy function call returns an iterable of
        array-like arguments to check for ``__array_function__``.

        If `None`, the first argument is used as the single `like=` argument
        and not passed on.  A function implementing `like=` must call its
        dispatcher with `like` as the first non-keyword argument.
    module : str, optional
        __module__ attribute to set on new function, e.g., ``module='numpy'``.
        By default, module is copied from the decorated function.
    verify : bool, optional
        If True, verify the that the signature of the dispatcher and decorated
        function signatures match exactly: all required and optional arguments
        should appear in order with the same names, but the default values for
        all optional arguments should be ``None``. Only disable verification
        if the dispatcher's signature needs to deviate for some particular
        reason, e.g., because the function has a signature like
        ``func(*args, **kwargs)``.
    docs_from_dispatcher : bool, optional
        If True, copy docs from the dispatcher function onto the dispatched
        function, rather than from the implementation. This is useful for
        functions defined in C, which otherwise don't have docstrings.

    Returns
    -------
    Function suitable for decorating the implementation of a NumPy function.

    """
    def decorator(implementation):
        if verify:
            if dispatcher is not None:
                verify_matching_signatures(implementation, dispatcher)
            else:
                # Using __code__ directly similar to verify_matching_signature
                co = implementation.__code__
                last_arg = co.co_argcount + co.co_kwonlyargcount - 1
                last_arg = co.co_varnames[last_arg]
                if last_arg != "like" or co.co_kwonlyargcount == 0:
                    raise RuntimeError(
                        "__array_function__ expects `like=` to be the last "
                        "argument and a keyword-only argument. "
                        f"{implementation} does not seem to comply.")

        if docs_from_dispatcher:
            add_docstring(implementation, dispatcher.__doc__)

        public_api = _ArrayFunctionDispatcher(dispatcher, implementation)
        public_api = functools.wraps(implementation)(public_api)

        if module is not None:
            public_api.__module__ = module

        ARRAY_FUNCTIONS.add(public_api)

        return public_api

    return decorator


def array_function_from_dispatcher(
        implementation, module=None, verify=True, docs_from_dispatcher=True):
    """Like array_function_dispatcher, but with function arguments flipped."""

    def decorator(dispatcher):
        return array_function_dispatch(
            dispatcher, module, verify=verify,
            docs_from_dispatcher=docs_from_dispatcher)(implementation)
    return decorator
```
