## Supplementary software v0.2.1 for "Virtual control arms for paediatric myopia trials: external validation of axial-elongation models": overrides.pyi

```
from collections.abc import Callable, Iterable
from typing import Any, Final, NamedTuple

from typing_extensions import ParamSpec, TypeVar

from numpy._typing import _SupportsArrayFunc

_T = TypeVar("_T")
_Tss = ParamSpec("_Tss")
_FuncT = TypeVar("_FuncT", bound=Callable[..., object])

###

ARRAY_FUNCTIONS: set[Callable[..., Any]] = ...
array_function_like_doc: Final[str] = ...

class ArgSpec(NamedTuple):
    args: list[str]
    varargs: str | None
    keywords: str | None
    defaults: tuple[Any, ...]

def get_array_function_like_doc(public_api: Callable[..., Any], docstring_template: str = "") -> str: ...
def finalize_array_function_like(public_api: _FuncT) -> _FuncT: ...

#
def verify_matching_signatures(
    implementation: Callable[_Tss, object],
    dispatcher: Callable[_Tss, Iterable[_SupportsArrayFunc]],
) -> None: ...

# NOTE: This actually returns a `_ArrayFunctionDispatcher` callable wrapper object, with
# the original wrapped callable stored in the `._implementation` attribute. It checks
# for any `__array_function__` of the values of specific arguments that the dispatcher
# specifies. Since the dispatcher only returns an iterable of passed array-like args,
# this overridable behaviour is impossible to annotate.
def array_function_dispatch(
    dispatcher: Callable[_Tss, Iterable[_SupportsArrayFunc]] | None = None,
    module: str | None = None,
    verify: bool = True,
    docs_from_dispatcher: bool = False,
) -> Callable[[_FuncT], _FuncT]: ...

#
def array_function_from_dispatcher(
    implementation: Callable[_Tss, _T],
    module: str | None = None,
    verify: bool = True,
    docs_from_dispatcher: bool = True,
) -> Callable[[Callable[_Tss, Iterable[_SupportsArrayFunc]]], Callable[_Tss, _T]]: ...
```
