## Supplementary software v0.2.1 for "Virtual control arms for paediatric myopia trials: external validation of axial-elongation models": printoptions.py

```
"""
Stores and defines the low-level format_options context variable.

This is defined in its own file outside of the arrayprint module
so we can import it from C while initializing the multiarray
C module during import without introducing circular dependencies.
"""

import sys
from contextvars import ContextVar

__all__ = ["format_options"]

default_format_options_dict = {
    "edgeitems": 3,  # repr N leading and trailing items of each dimension
    "threshold": 1000,  # total items > triggers array summarization
    "floatmode": "maxprec",
    "precision": 8,  # precision of floating point representations
    "suppress": False,  # suppress printing small floating values in exp format
    "linewidth": 75,
    "nanstr": "nan",
    "infstr": "inf",
    "sign": "-",
    "formatter": None,
    # Internally stored as an int to simplify comparisons; converted from/to
    # str/False on the way in/out.
    'legacy': sys.maxsize,
    'override_repr': None,
}

format_options = ContextVar(
    "format_options", default=default_format_options_dict.copy())
```
