## Supplementary software v0.2.1 for "Virtual control arms for paediatric myopia trials: external validation of axial-elongation models": printoptions.pyi

```
from collections.abc import Callable
from contextvars import ContextVar
from typing import Any, Final, TypedDict

from .arrayprint import _FormatDict

__all__ = ["format_options"]

###

class _FormatOptionsDict(TypedDict):
    edgeitems: int
    threshold: int
    floatmode: str
    precision: int
    suppress: bool
    linewidth: int
    nanstr: str
    infstr: str
    sign: str
    formatter: _FormatDict | None
    legacy: int
    override_repr: Callable[[Any], str] | None

###

default_format_options_dict: Final[_FormatOptionsDict] = ...
format_options: ContextVar[_FormatOptionsDict]
```
