## Supplementary software v0.2.1 for "Virtual control arms for paediatric myopia trials: external validation of axial-elongation models": records.py

```
"""
This module contains a set of functions for record arrays.
"""
import os
import warnings
from collections import Counter
from contextlib import nullcontext

from .._utils import set_module
from . import numeric as sb
from . import numerictypes as nt
from .arrayprint import _get_legacy_print_mode

# All of the functions allow formats to be a dtype
__all__ = [
    'record', 'recarray', 'format_parser', 'fromarrays', 'fromrecords',
    'fromstring', 'fromfile', 'array', 'find_duplicate',
]


ndarray = sb.ndarray

_byteorderconv = {'b': '>',
                  'l': '<',
                  'n': '=',
                  'B': '>',
                  'L': '<',
                  'N': '=',
                  'S': 's',
                  's': 's',
                  '>': '>',
                  '<': '<',
                  '=': '=',
                  '|': '|',
                  'I': '|',
                  'i': '|'}

# formats regular expression
# allows multidimensional spec with a tuple syntax in front
# of the letter code '(2,3)f4' and ' (  2 ,  3  )  f4  '
# are equally allowed

numfmt = nt.sctypeDict


@set_module('numpy.rec')
def find_duplicate(list):
    """Find duplication in a list, return a list of duplicated elements"""
    return [
        item
        for item, counts in Counter(list).items()
        if counts > 1
    ]


@set_module('numpy.rec')
class format_parser:
    """
    Class to convert formats, names, titles description to a dtype.

    After constructing the format_parser object, the dtype attribute is
    the converted data-type:
    ``dtype = format_parser(formats, names, titles).dtype``

    Attributes
    ----------
    dtype : dtype
        The converted data-type.

    Parameters
    ----------
    formats : str or list of str
        The format description, either specified as a string with
        comma-separated format descriptions in the form ``'f8, i4, S5'``, or
        a list of format description strings  in the form
        ``['f8', 'i4', 'S5']``.
    names : str or list/tuple of str
        The field names, either specified as a comma-separated string in the
        form ``'col1, col2, col3'``, or as a list or tuple of strings in the
        form ``['col1', 'col2', 'col3']``.
        An empty list can be used, in that case default field names
        ('f0', 'f1', ...) are used.
    titles : sequence
        Sequence of title strings. An empty list can be used to leave titles
        out.
    aligned : bool, optional
        If True, align the fields by padding as the C-compiler would.
        Default is False.
    byteorder : str, optional
        If specified, all the fields will be changed to the
        provided byte-order.  Otherwise, the default byte-order is
        used. For all available string specifiers, see `dtype.newbyteorder`.

    See Also
    --------
    numpy.dtype, numpy.typename

    Examples
    --------
    >>> import numpy as np
    >>> np.rec.format_parser(['<f8', '<i4'], ['col1', 'col2'],
    ...                      ['T1', 'T2']).dtype
    dtype([(('T1', 'col1'), '<f8'), (('T2', 'col2'), '<i4')])

    `names` and/or `titles` can be empty lists. If `titles` is an empty list,
    titles will simply not appear. If `names` is empty, default field names
    will be used.

    >>> np.rec.format_parser(['f8', 'i4', 'a5'], ['col1', 'col2', 'col3'],
    ...                      []).dtype
    dtype([('col1', '<f8'), ('col2', '<i4'), ('col3', '<S5')])
    >>> np.rec.format_parser(['<f8', '<i4', '<a5'], [], []).dtype
    dtype([('f0', '<f8'), ('f1', '<i4'), ('f2', 'S5')])

    """

    def __init__(self, formats, names, titles, aligned=False, byteorder=None):
        self._parseFormats(formats, aligned)
        self._setfieldnames(names, titles)
        self._createdtype(byteorder)

    def _parseFormats(self, formats, aligned=False):
        """ Parse the field formats """

        if formats is None:
            raise ValueError("Need formats argument")
        if isinstance(formats, list):
            dtype = sb.dtype(
                [
                    ('f{}'.format(i), format_)
                    for i, format_ in enumerate(formats)
                ],
                aligned,
            )
        else:
            dtype = sb.dtype(formats, aligned)
        fields = dtype.fields
        if fields is None:
            dtype = sb.dtype([('f1', dtype)], aligned)
            fields = dtype.fields
        keys = dtype.names
        self._f_formats = [fields[key][0] for key in keys]
        self._offsets = [fields[key][1] for key in keys]
        self._nfields = len(keys)

    def _setfieldnames(self, names, titles):
        """convert input field names into a list and assign to the _names
        attribute """

        if names:
            if type(names) in [list, tuple]:
                pass
            elif isinstance(names, str):
                names = names.split(',')
            else:
                raise NameError("illegal input names %s" % repr(names))

            self._names = [n.strip() for n in names[:self._nfields]]
        else:
            self._names = []

        # if the names are not specified, they will be assigned as
        #  "f0, f1, f2,..."
        # if not enough names are specified, they will be assigned as "f[n],
        # f[n+1],..." etc. where n is the number of specified names..."
        self._names += ['f%d' % i for i in range(len(self._names),
                                                 self._nfields)]
        # check for redundant names
        _dup = find_duplicate(self._names)
        if _dup:
            raise ValueError("Duplicate field names: %s" % _dup)

        if titles:
            self._titles = [n.strip() for n in titles[:self._nfields]]
        else:
            self._titles = []
            titles = []

        if self._nfields > len(titles):
            self._titles += [None] * (self._nfields - len(titles))

    def _createdtype(self, byteorder):
        dtype = sb.dtype({
            'names': self._names,
            'formats': self._f_formats,
            'offsets': self._offsets,
            'titles': self._titles,
        })
        if byteorder is not None:
            byteorder = _byteorderconv[byteorder[0]]
            dtype = dtype.newbyteorder(byteorder)

        self.dtype = dtype


class record(nt.void):
    """A data-type scalar that allows field access as attribute lookup.
    """

    # manually set name and module so that this class's type shows up
    # as numpy.record when printed
    __name__ = 'record'
    __module__ = 'numpy'

    def __repr__(self):
        if _get_legacy_print_mode() <= 113:
            return self.__str__()
        return super().__repr__()

    def __str__(self):
        if _get_legacy_print_mode() <= 113:
            return str(self.item())
        return super().__str__()

    def __getattribute__(self, attr):
        if attr in ('setfield', 'getfield', 'dtype'):
            return nt.void.__getattribute__(self, attr)
        try:
            return nt.void.__getattribute__(self, attr)
        except AttributeError:
            pass
        fielddict = nt.void.__getattribute__(self, 'dtype').fields
        res = fielddict.get(attr, None)
        if res:
            obj = self.getfield(*res[:2])
            # if it has fields return a record,
            # otherwise return the object
            try:
                dt = obj.dtype
            except AttributeError:
                #happens if field is Object type
                return obj
            if dt.names is not None:
                return obj.view((self.__class__, obj.dtype))
            return obj
        else:
            raise AttributeError("'record' object has no "
                    "attribute '%s'" % attr)

    def __setattr__(self, attr, val):
        if attr in ('setfield', 'getfield', 'dtype'):
            raise AttributeError("Cannot set '%s' attribute" % attr)
        fielddict = nt.void.__getattribute__(self, 'dtype').fields
        res = fielddict.get(attr, None)
        if res:
            return self.setfield(val, *res[:2])
        else:
            if getattr(self, attr, None):
                return nt.void.__setattr__(self, attr, val)
            else:
                raise AttributeError("'record' object has no "
                        "attribute '%s'" % attr)

    def __getitem__(self, indx):
        obj = nt.void.__getitem__(self, indx)

        # copy behavior of record.__getattribute__,
        if isinstance(obj, nt.void) and obj.dtype.names is not None:
            return obj.view((self.__class__, obj.dtype))
        else:
            # return a single element
            return obj

    def pprint(self):
        """Pretty-print all fields."""
        # pretty-print all fields
        names = self.dtype.names
        maxlen = max(len(name) for name in names)
        fmt = '%% %ds: %%s' % maxlen
        rows = [fmt % (name, getattr(self, name)) for name in names]
        return "\n".join(rows)

# The recarray is almost identical to a standard array (which supports
#   named fields already)  The biggest difference is that it can use
#   attribute-lookup to find the fields and it is constructed using
#   a record.

# If byteorder is given it forces a particular byteorder on all
#  the fields (and any subfields)


@set_module("numpy.rec")
class recarray(ndarray):
    """Construct an ndarray that allows field access using attributes.

    Arrays may have a data-types containing fields, analogous
    to columns in a spread sheet.  An example is ``[(x, int), (y, float)]``,
    where each entry in the array is a pair of ``(int, float)``.  Normally,
    these attributes are accessed using dictionary lookups such as ``arr['x']``
    and ``arr['y']``.  Record arrays allow the fields to be accessed as members
    of the array, using ``arr.x`` and ``arr.y``.

    Parameters
    ----------
    shape : tuple
        Shape of output array.
    dtype : data-type, optional
        The desired data-type.  By default, the data-type is determined
        from `formats`, `names`, `titles`, `aligned` and `byteorder`.
    formats : list of data-types, optional
        A list containing the data-types for the different columns, e.g.
        ``['i4', 'f8', 'i4']``.  `formats` does *not* support the new
        convention of using types directly, i.e. ``(int, float, int)``.
        Note that `formats` must be a list, not a tuple.
        Given that `formats` is somewhat limited, we recommend specifying
        `dtype` instead.
    names : tuple of str, optional
        The name of each column, e.g. ``('x', 'y', 'z')``.
    buf : buffer, optional
        By default, a new array is created of the given shape and data-type.
        If `buf` is specified and is an object exposing the buffer interface,
        the array will use the memory from the existing buffer.  In this case,
        the `offset` and `strides` keywords are available.

    Other Parameters
    ----------------
    titles : tuple of str, optional
        Aliases for column names.  For example, if `names` were
        ``('x', 'y', 'z')`` and `titles` is
        ``('x_coordinate', 'y_coordinate', 'z_coordinate')``, then
        ``arr['x']`` is equivalent to both ``arr.x`` and ``arr.x_coordinate``.
    byteorder : {'<', '>', '='}, optional
        Byte-order for all fields.
    aligned : bool, optional
        Align the fields in memory as the C-compiler would.
    strides : tuple of ints, optional
        Buffer (`buf`) is interpreted according to these strides (strides
        define how many bytes each array element, row, column, etc.
        occupy in memory).
    offset : int, optional
        Start reading buffer (`buf`) from this offset onwards.
    order : {'C', 'F'}, optional
        Row-major (C-style) or column-major (Fortran-style) order.

    Returns
    -------
    rec : recarray
        Empty array of the given shape and type.

    See Also
    --------
    numpy.rec.fromrecords : Construct a record array from data.
    numpy.record : fundamental data-type for `recarray`.
    numpy.rec.format_parser : determine data-type from formats, names, titles.

    Notes
    -----
    This constructor can be compared to ``empty``: it creates a new record
    array but does not fill it with data.  To create a record array from data,
    use one of the following methods:

    1. Create a standard ndarray and convert it to a record array,
       using ``arr.view(np.recarray)``
    2. Use the `buf` keyword.
    3. Use `np.rec.fromrecords`.

    Examples
    --------
    Create an array with two fields, ``x`` and ``y``:

    >>> import numpy as np
    >>> x = np.array([(1.0, 2), (3.0, 4)], dtype=[('x', '<f8'), ('y', '<i8')])
    >>> x
    array([(1., 2), (3., 4)], dtype=[('x', '<f8'), ('y', '<i8')])

    >>> x['x']
    array([1., 3.])

    View the array as a record array:

    >>> x = x.view(np.recarray)

    >>> x.x
    array([1., 3.])

    >>> x.y
    array([2, 4])

    Create a new, empty record array:

    >>> np.recarray((2,),
    ... dtype=[('x', int), ('y', float), ('z', int)]) #doctest: +SKIP
    rec.array([(-1073741821, 1.2249118382103472e-301, 24547520),
           (3471280, 1.2134086255804012e-316, 0)],
          dtype=[('x', '<i4'), ('y', '<f8'), ('z', '<i4')])

    """

    def __new__(subtype, shape, dtype=None, buf=None, offset=0, strides=None,
                formats=None, names=None, titles=None,
                byteorder=None, aligned=False, order='C'):

        if dtype is not None:
            descr = sb.dtype(dtype)
        else:
            descr = format_parser(
                formats, names, titles, aligned, byteorder
            ).dtype

        if buf is None:
            self = ndarray.__new__(
                subtype, shape, (record, descr), order=order
            )
        else:
            self = ndarray.__new__(
                subtype, shape, (record, descr), buffer=buf,
                offset=offset, strides=strides, order=order
            )
        return self

    def __array_finalize__(self, obj):
        if self.dtype.type is not record and self.dtype.names is not None:
            # if self.dtype is not np.record, invoke __setattr__ which will
            # convert it to a record if it is a void dtype.
            self.dtype = self.dtype

    def __getattribute__(self, attr):
        # See if ndarray has this attr, and return it if so. (note that this
        # means a field with the same name as an ndarray attr cannot be
        # accessed by attribute).
        try:
            return object.__getattribute__(self, attr)
        except AttributeError:  # attr must be a fieldname
            pass

        # look for a field with this name
        fielddict = ndarray.__getattribute__(self, 'dtype').fields
        try:
            res = fielddict[attr][:2]
        except (TypeError, KeyError) as e:
            raise AttributeError("recarray has no attribute %s" % attr) from e
        obj = self.getfield(*res)

        # At this point obj will always be a recarray, since (see
        # PyArray_GetField) the type of obj is inherited. Next, if obj.dtype is
        # non-structured, convert it to an ndarray. Then if obj is structured
        # with void type convert it to the same dtype.type (eg to preserve
        # numpy.record type if present), since nested structured fields do not
        # inherit type. Don't do this for non-void structures though.
        if obj.dtype.names is not None:
            if issubclass(obj.dtype.type, nt.void):
                return obj.view(dtype=(self.dtype.type, obj.dtype))
            return obj
        else:
            return obj.view(ndarray)

    # Save the dictionary.
    # If the attr is a field name and not in the saved dictionary
    # Undo any "setting" of the attribute and do a setfield
    # Thus, you can't create attributes on-the-fly that are field names.
    def __setattr__(self, attr, val):

        # Automatically convert (void) structured types to records
        # (but not non-void structures, subarrays, or non-structured voids)
        if (
            attr == 'dtype' and
            issubclass(val.type, nt.void) and
            val.names is not None
        ):
            val = sb.dtype((record, val))

        newattr = attr not in self.__dict__
        try:
            ret = object.__setattr__(self, attr, val)
        except Exception:
            fielddict = ndarray.__getattribute__(self, 'dtype').fields or {}
            if attr not in fielddict:
                raise
        else:
            fielddict = ndarray.__getattribute__(self, 'dtype').fields or {}
            if attr not in fielddict:
                return ret
            if newattr:
                # We just added this one or this setattr worked on an
                # internal attribute.
                try:
                    object.__delattr__(self, attr)
                except Exception:
                    return ret
        try:
            res = fielddict[attr][:2]
        except (TypeError, KeyError) as e:
            raise AttributeError(
                "record array has no attribute %s" % attr
            ) from e
        return self.setfield(val, *res)

    def __getitem__(self, indx):
        obj = super().__getitem__(indx)

        # copy behavior of getattr, except that here
        # we might also be returning a single element
        if isinstance(obj, ndarray):
            if obj.dtype.names is not None:
                obj = obj.view(type(self))
                if issubclass(obj.dtype.type, nt.void):
                    return obj.view(dtype=(self.dtype.type, obj.dtype))
                return obj
            else:
                return obj.view(type=ndarray)
        else:
            # return a single element
            return obj

    def __repr__(self):

        repr_dtype = self.dtype
        if (
            self.dtype.type is record or
            not issubclass(self.dtype.type, nt.void)
        ):
            # If this is a full record array (has numpy.record dtype),
            # or if it has a scalar (non-void) dtype with no records,
            # represent it using the rec.array function. Since rec.array
            # converts dtype to a numpy.record for us, convert back
            # to non-record before printing
            if repr_dtype.type is record:
                repr_dtype = sb.dtype((nt.void, repr_dtype))
            prefix = "rec.array("
            fmt = 'rec.array(%s,%sdtype=%s)'
        else:
            # otherwise represent it using np.array plus a view
            # This should only happen if the user is playing
            # strange games with dtypes.
            prefix = "array("
            fmt = 'array(%s,%sdtype=%s).view(numpy.recarray)'

        # get data/shape string. logic taken from numeric.array_repr
        if self.size > 0 or self.shape == (0,):
            lst = sb.array2string(
                self, separator=', ', prefix=prefix, suffix=',')
        else:
            # show zero-length shape unless it is (0,)
            lst = "[], shape=%s" % (repr(self.shape),)

        lf = '\n'+' '*len(prefix)
        if _get_legacy_print_mode() <= 113:
            lf = ' ' + lf  # trailing space
        return fmt % (lst, lf, repr_dtype)

    def field(self, attr, val=None):
        if isinstance(attr, int):
            names = ndarray.__getattribute__(self, 'dtype').names
            attr = names[attr]

        fielddict = ndarray.__getattribute__(self, 'dtype').fields

        res = fielddict[attr][:2]

        if val is None:
            obj = self.getfield(*res)
            if obj.dtype.names is not None:
                return obj
            return obj.view(ndarray)
        else:
            return self.setfield(val, *res)


def _deprecate_shape_0_as_None(shape):
    if shape == 0:
        warnings.warn(
            "Passing `shape=0` to have the shape be inferred is deprecated, "
            "and in future will be equivalent to `shape=(0,)`. To infer "
            "the shape and suppress this warning, pass `shape=None` instead.",
            FutureWarning, stacklevel=3)
        return None
    else:
        return shape


@set_module("numpy.rec")
def fromarrays(arrayList, dtype=None, shape=None, formats=None,
               names=None, titles=None, aligned=False, byteorder=None):
    """Create a record array from a (flat) list of arrays

    Parameters
    ----------
    arrayList : list or tuple
        List of array-like objects (such as lists, tuples,
        and ndarrays).
    dtype : data-type, optional
        valid dtype for all arrays
    shape : int or tuple of ints, optional
        Shape of the resulting array. If not provided, inferred from
        ``arrayList[0]``.
    formats, names, titles, aligned, byteorder :
        If `dtype` is ``None``, these arguments are passed to
        `numpy.rec.format_parser` to construct a dtype. See that function for
        detailed documentation.

    Returns
    -------
    np.recarray
        Record array consisting of given arrayList columns.

    Examples
    --------
    >>> x1=np.array([1,2,3,4])
    >>> x2=np.array(['a','dd','xyz','12'])
    >>> x3=np.array([1.1,2,3,4])
    >>> r = np.rec.fromarrays([x1,x2,x3],names='a,b,c')
    >>> print(r[1])
    (2, 'dd', 2.0) # may vary
    >>> x1[1]=34
    >>> r.a
    array([1, 2, 3, 4])

    >>> x1 = np.array([1, 2, 3, 4])
    >>> x2 = np.array(['a', 'dd', 'xyz', '12'])
    >>> x3 = np.array([1.1, 2, 3,4])
    >>> r = np.rec.fromarrays(
    ...     [x1, x2, x3],
    ...     dtype=np.dtype([('a', np.int32), ('b', 'S3'), ('c', np.float32)]))
    >>> r
    rec.array([(1, b'a', 1.1), (2, b'dd', 2. ), (3, b'xyz', 3. ),
               (4, b'12', 4. )],
              dtype=[('a', '<i4'), ('b', 'S3'), ('c', '<f4')])
    """

    arrayList = [sb.asarray(x) for x in arrayList]

    # NumPy 1.19.0, 2020-01-01
    shape = _deprecate_shape_0_as_None(shape)

    if shape is None:
        shape = arrayList[0].shape
    elif isinstance(shape, int):
        shape = (shape,)

    if formats is None and dtype is None:
        # go through each object in the list to see if it is an ndarray
        # and determine the formats.
        formats = [obj.dtype for obj in arrayList]

    if dtype is not None:
        descr = sb.dtype(dtype)
    else:
        descr = format_parser(formats, names, titles, aligned, byteorder).dtype
    _names = descr.names

    # Determine shape from data-type.
    if len(descr) != len(arrayList):
        raise ValueError("mismatch between the number of fields "
                "and the number of arrays")

    d0 = descr[0].shape
    nn = len(d0)
    if nn > 0:
        shape = shape[:-nn]

    _array = recarray(shape, descr)

    # populate the record array (makes a copy)
    for k, obj in enumerate(arrayList):
        nn = descr[k].ndim
        testshape = obj.shape[:obj.ndim - nn]
        name = _names[k]
        if testshape != shape:
            raise ValueError(f'array-shape mismatch in array {k} ("{name}")')

        _array[name] = obj

    return _array


@set_module("numpy.rec")
def fromrecords(recList, dtype=None, shape=None, formats=None, names=None,
                titles=None, aligned=False, byteorder=None):
    """Create a recarray from a list of records in text form.

    Parameters
    ----------
    recList : sequence
        data in the same field may be heterogeneous - they will be promoted
        to the highest data type.
    dtype : data-type, optional
        valid dtype for all arrays
    shape : int or tuple of ints, optional
        shape of each array.
    formats, names, titles, aligned, byteorder :
        If `dtype` is ``None``, these arguments are passed to
        `numpy.format_parser` to construct a dtype. See that function for
        detailed documentation.

        If both `formats` and `dtype` are None, then this will auto-detect
        formats. Use list of tuples rather than list of lists for faster
        processing.

    Returns
    -------
    np.recarray
        record array consisting of given recList rows.

    Examples
    --------
    >>> r=np.rec.fromrecords([(456,'dbe',1.2),(2,'de',1.3)],
    ... names='col1,col2,col3')
    >>> print(r[0])
    (456, 'dbe', 1.2)
    >>> r.col1
    array([456,   2])
    >>> r.col2
    array(['dbe', 'de'], dtype='<U3')
    >>> import pickle
    >>> pickle.loads(pickle.dumps(r))
    rec.array([(456, 'dbe', 1.2), (  2, 'de', 1.3)],
              dtype=[('col1', '<i8'), ('col2', '<U3'), ('col3', '<f8')])
    """

    if formats is None and dtype is None:  # slower
        obj = sb.array(recList, dtype=object)
        arrlist = [
            sb.array(obj[..., i].tolist()) for i in range(obj.shape[-1])
        ]
        return fromarrays(arrlist, formats=formats, shape=shape, names=names,
                          titles=titles, aligned=aligned, byteorder=byteorder)

    if dtype is not None:
        descr = sb.dtype((record, dtype))
    else:
        descr = format_parser(
            formats, names, titles, aligned, byteorder
        ).dtype

    try:
        retval = sb.array(recList, dtype=descr)
    except (TypeError, ValueError):
        # NumPy 1.19.0, 2020-01-01
        shape = _deprecate_shape_0_as_None(shape)
        if shape is None:
            shape = len(recList)
        if isinstance(shape, int):
            shape = (shape,)
        if len(shape) > 1:
            raise ValueError("Can only deal with 1-d array.")
        _array = recarray(shape, descr)
        for k in range(_array.size):
            _array[k] = tuple(recList[k])
        # list of lists instead of list of tuples ?
        # 2018-02-07, 1.14.1
        warnings.warn(
            "fromrecords expected a list of tuples, may have received a list "
            "of lists instead. In the future that will raise an error",
            FutureWarning, stacklevel=2)
        return _array
    else:
        if shape is not None and retval.shape != shape:
            retval.shape = shape

    res = retval.view(recarray)

    return res


@set_module("numpy.rec")
def fromstring(datastring, dtype=None, shape=None, offset=0, formats=None,
               names=None, titles=None, aligned=False, byteorder=None):
    r"""Create a record array from binary data

    Note that despite the name of this function it does not accept `str`
    instances.

    Parameters
    ----------
    datastring : bytes-like
        Buffer of binary data
    dtype : data-type, optional
        Valid dtype for all arrays
    shape : int or tuple of ints, optional
        Shape of each array.
    offset : int, optional
        Position in the buffer to start reading from.
    formats, names, titles, aligned, byteorder :
        If `dtype` is ``None``, these arguments are passed to
        `numpy.format_parser` to construct a dtype. See that function for
        detailed documentation.


    Returns
    -------
    np.recarray
        Record array view into the data in datastring. This will be readonly
        if `datastring` is readonly.

    See Also
    --------
    numpy.frombuffer

    Examples
    --------
    >>> a = b'\x01\x02\x03abc'
    >>> np.rec.fromstring(a, dtype='u1,u1,u1,S3')
    rec.array([(1, 2, 3, b'abc')],
            dtype=[('f0', 'u1'), ('f1', 'u1'), ('f2', 'u1'), ('f3', 'S3')])

    >>> grades_dtype = [('Name', (np.str_, 10)), ('Marks', np.float64),
    ...                 ('GradeLevel', np.int32)]
    >>> grades_array = np.array([('Sam', 33.3, 3), ('Mike', 44.4, 5),
    ...                         ('Aadi', 66.6, 6)], dtype=grades_dtype)
    >>> np.rec.fromstring(grades_array.tobytes(), dtype=grades_dtype)
    rec.array([('Sam', 33.3, 3), ('Mike', 44.4, 5), ('Aadi', 66.6, 6)],
            dtype=[('Name', '<U10'), ('Marks', '<f8'), ('GradeLevel', '<i4')])

    >>> s = '\x01\x02\x03abc'
    >>> np.rec.fromstring(s, dtype='u1,u1,u1,S3')
    Traceback (most recent call last):
       ...
    TypeError: a bytes-like object is required, not 'str'
    """

    if dtype is None and formats is None:
        raise TypeError("fromstring() needs a 'dtype' or 'formats' argument")

    if dtype is not None:
        descr = sb.dtype(dtype)
    else:
        descr = format_parser(formats, names, titles, aligned, byteorder).dtype

    itemsize = descr.itemsize

    # NumPy 1.19.0, 2020-01-01
    shape = _deprecate_shape_0_as_None(shape)

    if shape in (None, -1):
        shape = (len(datastring) - offset) // itemsize

    _array = recarray(shape, descr, buf=datastring, offset=offset)
    return _array

def get_remaining_size(fd):
    pos = fd.tell()
    try:
        fd.seek(0, 2)
        return fd.tell() - pos
    finally:
        fd.seek(pos, 0)


@set_module("numpy.rec")
def fromfile(fd, dtype=None, shape=None, offset=0, formats=None,
             names=None, titles=None, aligned=False, byteorder=None):
    """Create an array from binary file data

    Parameters
    ----------
    fd : str or file type
        If file is a string or a path-like object then that file is opened,
        else it is assumed to be a file object. The file object must
        support random access (i.e. it must have tell and seek methods).
    dtype : data-type, optional
        valid dtype for all arrays
    shape : int or tuple of ints, optional
        shape of each array.
    offset : int, optional
        Position in the file to start reading from.
    formats, names, titles, aligned, byteorder :
        If `dtype` is ``None``, these arguments are passed to
        `numpy.format_parser` to construct a dtype. See that function for
        detailed documentation

    Returns
    -------
    np.recarray
        record array consisting of data enclosed in file.

    Examples
    --------
    >>> from tempfile import TemporaryFile
    >>> a = np.empty(10,dtype='f8,i4,a5')
    >>> a[5] = (0.5,10,'abcde')
    >>>
    >>> fd=TemporaryFile()
    >>> a = a.view(a.dtype.newbyteorder('<'))
    >>> a.tofile(fd)
    >>>
    >>> _ = fd.seek(0)
    >>> r=np.rec.fromfile(fd, formats='f8,i4,a5', shape=10,
    ... byteorder='<')
    >>> print(r[5])
    (0.5, 10, b'abcde')
    >>> r.shape
    (10,)
    """

    if dtype is None and formats is None:
        raise TypeError("fromfile() needs a 'dtype' or 'formats' argument")

    # NumPy 1.19.0, 2020-01-01
    shape = _deprecate_shape_0_as_None(shape)

    if shape is None:
        shape = (-1,)
    elif isinstance(shape, int):
        shape = (shape,)

    if hasattr(fd, 'readinto'):
        # GH issue 2504. fd supports io.RawIOBase or io.BufferedIOBase
        # interface. Example of fd: gzip, BytesIO, BufferedReader
        # file already opened
        ctx = nullcontext(fd)
    else:
        # open file
        ctx = open(os.fspath(fd), 'rb')

    with ctx as fd:
        if offset > 0:
            fd.seek(offset, 1)
        size = get_remaining_size(fd)

        if dtype is not None:
            descr = sb.dtype(dtype)
        else:
            descr = format_parser(
                formats, names, titles, aligned, byteorder
            ).dtype

        itemsize = descr.itemsize

        shapeprod = sb.array(shape).prod(dtype=nt.intp)
        shapesize = shapeprod * itemsize
        if shapesize < 0:
            shape = list(shape)
            shape[shape.index(-1)] = size // -shapesize
            shape = tuple(shape)
            shapeprod = sb.array(shape).prod(dtype=nt.intp)

        nbytes = shapeprod * itemsize

        if nbytes > size:
            raise ValueError(
                    "Not enough bytes left in file for specified "
                    "shape and type."
                )

        # create the array
        _array = recarray(shape, descr)
        nbytesread = fd.readinto(_array.data)
        if nbytesread != nbytes:
            raise OSError("Didn't read as many bytes as expected")

    return _array


@set_module("numpy.rec")
def array(obj, dtype=None, shape=None, offset=0, strides=None, formats=None,
          names=None, titles=None, aligned=False, byteorder=None, copy=True):
    """
    Construct a record array from a wide-variety of objects.

    A general-purpose record array constructor that dispatches to the
    appropriate `recarray` creation function based on the inputs (see Notes).

    Parameters
    ----------
    obj : any
        Input object. See Notes for details on how various input types are
        treated.
    dtype : data-type, optional
        Valid dtype for array.
    shape : int or tuple of ints, optional
        Shape of each array.
    offset : int, optional
        Position in the file or buffer to start reading from.
    strides : tuple of ints, optional
        Buffer (`buf`) is interpreted according to these strides (strides
        define how many bytes each array element, row, column, etc.
        occupy in memory).
    formats, names, titles, aligned, byteorder :
        If `dtype` is ``None``, these arguments are passed to
        `numpy.format_parser` to construct a dtype. See that function for
        detailed documentation.
    copy : bool, optional
        Whether to copy the input object (True), or to use a reference instead.
        This option only applies when the input is an ndarray or recarray.
        Defaults to True.

    Returns
    -------
    np.recarray
        Record array created from the specified object.

    Notes
    -----
    If `obj` is ``None``, then call the `~numpy.recarray` constructor. If
    `obj` is a string, then call the `fromstring` constructor. If `obj` is a
    list or a tuple, then if the first object is an `~numpy.ndarray`, call
    `fromarrays`, otherwise call `fromrecords`. If `obj` is a
    `~numpy.recarray`, then make a copy of the data in the recarray
    (if ``copy=True``) and use the new formats, names, and titles. If `obj`
    is a file, then call `fromfile`. Finally, if obj is an `ndarray`, then
    return ``obj.view(recarray)``, making a copy of the data if ``copy=True``.

    Examples
    --------
    >>> a = np.array([[1, 2, 3], [4, 5, 6], [7, 8, 9]])
    >>> a
    array([[1, 2, 3],
           [4, 5, 6],
           [7, 8, 9]])

    >>> np.rec.array(a)
    rec.array([[1, 2, 3],
               [4, 5, 6],
               [7, 8, 9]],
              dtype=int64)

    >>> b = [(1, 1), (2, 4), (3, 9)]
    >>> c = np.rec.array(b, formats = ['i2', 'f2'], names = ('x', 'y'))
    >>> c
    rec.array([(1, 1.), (2, 4.), (3, 9.)],
              dtype=[('x', '<i2'), ('y', '<f2')])

    >>> c.x
    array([1, 2, 3], dtype=int16)

    >>> c.y
    array([1.,  4.,  9.], dtype=float16)

    >>> r = np.rec.array(['abc','def'], names=['col1','col2'])
    >>> print(r.col1)
    abc

    >>> r.col1
    array('abc', dtype='<U3')

    >>> r.col2
    array('def', dtype='<U3')
    """

    if ((isinstance(obj, (type(None), str)) or hasattr(obj, 'readinto')) and
           formats is None and dtype is None):
        raise ValueError("Must define formats (or dtype) if object is "
                         "None, string, or an open file")

    kwds = {}
    if dtype is not None:
        dtype = sb.dtype(dtype)
    elif formats is not None:
        dtype = format_parser(formats, names, titles,
                              aligned, byteorder).dtype
    else:
        kwds = {'formats': formats,
                'names': names,
                'titles': titles,
                'aligned': aligned,
                'byteorder': byteorder
                }

    if obj is None:
        if shape is None:
            raise ValueError("Must define a shape if obj is None")
        return recarray(shape, dtype, buf=obj, offset=offset, strides=strides)

    elif isinstance(obj, bytes):
        return fromstring(obj, dtype, shape=shape, offset=offset, **kwds)

    elif isinstance(obj, (list, tuple)):
        if isinstance(obj[0], (tuple, list)):
            return fromrecords(obj, dtype=dtype, shape=shape, **kwds)
        else:
            return fromarrays(obj, dtype=dtype, shape=shape, **kwds)

    elif isinstance(obj, recarray):
        if dtype is not None and (obj.dtype != dtype):
            new = obj.view(dtype)
        else:
            new = obj
        if copy:
            new = new.copy()
        return new

    elif hasattr(obj, 'readinto'):
        return fromfile(obj, dtype=dtype, shape=shape, offset=offset)

    elif isinstance(obj, ndarray):
        if dtype is not None and (obj.dtype != dtype):
            new = obj.view(dtype)
        else:
            new = obj
        if copy:
            new = new.copy()
        return new.view(recarray)

    else:
        interface = getattr(obj, "__array_interface__", None)
        if interface is None or not isinstance(interface, dict):
            raise ValueError("Unknown input type")
        obj = sb.array(obj)
        if dtype is not None and (obj.dtype != dtype):
            obj = obj.view(dtype)
        return obj.view(recarray)
```
