## Supplementary software v0.2.1 for "Virtual control arms for paediatric myopia trials: external validation of axial-elongation models": records.pyi

```
# ruff: noqa: ANN401
# pyright: reportSelfClsParameterName=false
from collections.abc import Iterable, Sequence
from typing import Any, ClassVar, Literal, Protocol, SupportsIndex, TypeAlias, overload, type_check_only

from _typeshed import StrOrBytesPath
from typing_extensions import TypeVar

import numpy as np
from numpy import _ByteOrder, _OrderKACF, _SupportsBuffer
from numpy._typing import ArrayLike, DTypeLike, NDArray, _ArrayLikeVoid_co, _NestedSequence, _ShapeLike

__all__ = [
    "array",
    "find_duplicate",
    "format_parser",
    "fromarrays",
    "fromfile",
    "fromrecords",
    "fromstring",
    "recarray",
    "record",
]

_T = TypeVar("_T")
_SCT = TypeVar("_SCT", bound=np.generic)
_DTypeT_co = TypeVar("_DTypeT_co", bound=np.dtype[Any], covariant=True)
_ShapeT_co = TypeVar("_ShapeT_co", bound=tuple[int, ...], covariant=True)

_RecArray: TypeAlias = recarray[Any, np.dtype[_SCT]]

@type_check_only
class _SupportsReadInto(Protocol):
    def seek(self, offset: int, whence: int, /) -> object: ...
    def tell(self, /) -> int: ...
    def readinto(self, buffer: memoryview, /) -> int: ...

###

# exported in `numpy.rec`
class record(np.void):
    def __getattribute__(self, attr: str) -> Any: ...
    def __setattr__(self, attr: str, val: ArrayLike) -> None: ...
    def pprint(self) -> str: ...
    @overload
    def __getitem__(self, key: str | SupportsIndex) -> Any: ...
    @overload
    def __getitem__(self, key: list[str]) -> record: ...

# exported in `numpy.rec`
class recarray(np.ndarray[_ShapeT_co, _DTypeT_co]):
    __name__: ClassVar[Literal["record"]] = "record"
    __module__: Literal["numpy"] = "numpy"
    @overload
    def __new__(
        subtype,
        shape: _ShapeLike,
        dtype: None = None,
        buf: _SupportsBuffer | None = None,
        offset: SupportsIndex = 0,
        strides: _ShapeLike | None = None,
        *,
        formats: DTypeLike,
        names: str | Sequence[str] | None = None,
        titles: str | Sequence[str] | None = None,
        byteorder: _ByteOrder | None = None,
        aligned: bool = False,
        order: _OrderKACF = "C",
    ) -> _RecArray[record]: ...
    @overload
    def __new__(
        subtype,
        shape: _ShapeLike,
        dtype: DTypeLike,
        buf: _SupportsBuffer | None = None,
        offset: SupportsIndex = 0,
        strides: _ShapeLike | None = None,
        formats: None = None,
        names: None = None,
        titles: None = None,
        byteorder: None = None,
        aligned: Literal[False] = False,
        order: _OrderKACF = "C",
    ) -> _RecArray[Any]: ...
    def __array_finalize__(self, /, obj: object) -> None: ...
    def __getattribute__(self, attr: str, /) -> Any: ...
    def __setattr__(self, attr: str, val: ArrayLike, /) -> None: ...

    #
    @overload
    def field(self, /, attr: int | str, val: ArrayLike) -> None: ...
    @overload
    def field(self, /, attr: int | str, val: None = None) -> Any: ...

# exported in `numpy.rec`
class format_parser:
    dtype: np.dtype[np.void]
    def __init__(
        self,
        /,
        formats: DTypeLike,
        names: str | Sequence[str] | None,
        titles: str | Sequence[str] | None,
        aligned: bool = False,
        byteorder: _ByteOrder | None = None,
    ) -> None: ...

# exported in `numpy.rec`
@overload
def fromarrays(
    arrayList: Iterable[ArrayLike],
    dtype: DTypeLike | None = None,
    shape: _ShapeLike | None = None,
    formats: None = None,
    names: None = None,
    titles: None = None,
    aligned: bool = False,
    byteorder: None = None,
) -> _RecArray[Any]: ...
@overload
def fromarrays(
    arrayList: Iterable[ArrayLike],
    dtype: None = None,
    shape: _ShapeLike | None = None,
    *,
    formats: DTypeLike,
    names: str | Sequence[str] | None = None,
    titles: str | Sequence[str] | None = None,
    aligned: bool = False,
    byteorder: _ByteOrder | None = None,
) -> _RecArray[record]: ...

@overload
def fromrecords(
    recList: _ArrayLikeVoid_co | tuple[object, ...] | _NestedSequence[tuple[object, ...]],
    dtype: DTypeLike | None = None,
    shape: _ShapeLike | None = None,
    formats: None = None,
    names: None = None,
    titles: None = None,
    aligned: bool = False,
    byteorder: None = None,
) -> _RecArray[record]: ...
@overload
def fromrecords(
    recList: _ArrayLikeVoid_co | tuple[object, ...] | _NestedSequence[tuple[object, ...]],
    dtype: None = None,
    shape: _ShapeLike | None = None,
    *,
    formats: DTypeLike,
    names: str | Sequence[str] | None = None,
    titles: str | Sequence[str] | None = None,
    aligned: bool = False,
    byteorder: _ByteOrder | None = None,
) -> _RecArray[record]: ...

# exported in `numpy.rec`
@overload
def fromstring(
    datastring: _SupportsBuffer,
    dtype: DTypeLike,
    shape: _ShapeLike | None = None,
    offset: int = 0,
    formats: None = None,
    names: None = None,
    titles: None = None,
    aligned: bool = False,
    byteorder: None = None,
) -> _RecArray[record]: ...
@overload
def fromstring(
    datastring: _SupportsBuffer,
    dtype: None = None,
    shape: _ShapeLike | None = None,
    offset: int = 0,
    *,
    formats: DTypeLike,
    names: str | Sequence[str] | None = None,
    titles: str | Sequence[str] | None = None,
    aligned: bool = False,
    byteorder: _ByteOrder | None = None,
) -> _RecArray[record]: ...

# exported in `numpy.rec`
@overload
def fromfile(
    fd: StrOrBytesPath | _SupportsReadInto,
    dtype: DTypeLike,
    shape: _ShapeLike | None = None,
    offset: int = 0,
    formats: None = None,
    names: None = None,
    titles: None = None,
    aligned: bool = False,
    byteorder: None = None,
) -> _RecArray[Any]: ...
@overload
def fromfile(
    fd: StrOrBytesPath | _SupportsReadInto,
    dtype: None = None,
    shape: _ShapeLike | None = None,
    offset: int = 0,
    *,
    formats: DTypeLike,
    names: str | Sequence[str] | None = None,
    titles: str | Sequence[str] | None = None,
    aligned: bool = False,
    byteorder: _ByteOrder | None = None,
) -> _RecArray[record]: ...

# exported in `numpy.rec`
@overload
def array(
    obj: _SCT | NDArray[_SCT],
    dtype: None = None,
    shape: _ShapeLike | None = None,
    offset: int = 0,
    strides: tuple[int, ...] | None = None,
    formats: None = None,
    names: None = None,
    titles: None = None,
    aligned: bool = False,
    byteorder: None = None,
    copy: bool = True,
) -> _RecArray[_SCT]: ...
@overload
def array(
    obj: ArrayLike,
    dtype: DTypeLike,
    shape: _ShapeLike | None = None,
    offset: int = 0,
    strides: tuple[int, ...] | None = None,
    formats: None = None,
    names: None = None,
    titles: None = None,
    aligned: bool = False,
    byteorder: None = None,
    copy: bool = True,
) -> _RecArray[Any]: ...
@overload
def array(
    obj: ArrayLike,
    dtype: None = None,
    shape: _ShapeLike | None = None,
    offset: int = 0,
    strides: tuple[int, ...] | None = None,
    *,
    formats: DTypeLike,
    names: str | Sequence[str] | None = None,
    titles: str | Sequence[str] | None = None,
    aligned: bool = False,
    byteorder: _ByteOrder | None = None,
    copy: bool = True,
) -> _RecArray[record]: ...
@overload
def array(
    obj: None,
    dtype: DTypeLike,
    shape: _ShapeLike,
    offset: int = 0,
    strides: tuple[int, ...] | None = None,
    formats: None = None,
    names: None = None,
    titles: None = None,
    aligned: bool = False,
    byteorder: None = None,
    copy: bool = True,
) -> _RecArray[Any]: ...
@overload
def array(
    obj: None,
    dtype: None = None,
    *,
    shape: _ShapeLike,
    offset: int = 0,
    strides: tuple[int, ...] | None = None,
    formats: DTypeLike,
    names: str | Sequence[str] | None = None,
    titles: str | Sequence[str] | None = None,
    aligned: bool = False,
    byteorder: _ByteOrder | None = None,
    copy: bool = True,
) -> _RecArray[record]: ...
@overload
def array(
    obj: _SupportsReadInto,
    dtype: DTypeLike,
    shape: _ShapeLike | None = None,
    offset: int = 0,
    strides: tuple[int, ...] | None = None,
    formats: None = None,
    names: None = None,
    titles: None = None,
    aligned: bool = False,
    byteorder: None = None,
    copy: bool = True,
) -> _RecArray[Any]: ...
@overload
def array(
    obj: _SupportsReadInto,
    dtype: None = None,
    shape: _ShapeLike | None = None,
    offset: int = 0,
    strides: tuple[int, ...] | None = None,
    *,
    formats: DTypeLike,
    names: str | Sequence[str] | None = None,
    titles: str | Sequence[str] | None = None,
    aligned: bool = False,
    byteorder: _ByteOrder | None = None,
    copy: bool = True,
) -> _RecArray[record]: ...

# exported in `numpy.rec`
def find_duplicate(list: Iterable[_T]) -> list[_T]: ...
```
