## Supplementary software v0.2.1 for "Virtual control arms for paediatric myopia trials: external validation of axial-elongation models": shape_base.py

```
__all__ = ['atleast_1d', 'atleast_2d', 'atleast_3d', 'block', 'hstack',
           'stack', 'unstack', 'vstack']

import functools
import itertools
import operator

from . import numeric as _nx
from . import overrides
from .multiarray import array, asanyarray, normalize_axis_index
from . import fromnumeric as _from_nx

array_function_dispatch = functools.partial(
    overrides.array_function_dispatch, module='numpy')


def _atleast_1d_dispatcher(*arys):
    return arys


@array_function_dispatch(_atleast_1d_dispatcher)
def atleast_1d(*arys):
    """
    Convert inputs to arrays with at least one dimension.

    Scalar inputs are converted to 1-dimensional arrays, whilst
    higher-dimensional inputs are preserved.

    Parameters
    ----------
    arys1, arys2, ... : array_like
        One or more input arrays.

    Returns
    -------
    ret : ndarray
        An array, or tuple of arrays, each with ``a.ndim >= 1``.
        Copies are made only if necessary.

    See Also
    --------
    atleast_2d, atleast_3d

    Examples
    --------
    >>> import numpy as np
    >>> np.atleast_1d(1.0)
    array([1.])

    >>> x = np.arange(9.0).reshape(3,3)
    >>> np.atleast_1d(x)
    array([[0., 1., 2.],
           [3., 4., 5.],
           [6., 7., 8.]])
    >>> np.atleast_1d(x) is x
    True

    >>> np.atleast_1d(1, [3, 4])
    (array([1]), array([3, 4]))

    """
    if len(arys) == 1:
        result = asanyarray(arys[0])
        if result.ndim == 0:
            result = result.reshape(1)
        return result
    res = []
    for ary in arys:
        result = asanyarray(ary)
        if result.ndim == 0:
            result = result.reshape(1)
        res.append(result)
    return tuple(res)


def _atleast_2d_dispatcher(*arys):
    return arys


@array_function_dispatch(_atleast_2d_dispatcher)
def atleast_2d(*arys):
    """
    View inputs as arrays with at least two dimensions.

    Parameters
    ----------
    arys1, arys2, ... : array_like
        One or more array-like sequences.  Non-array inputs are converted
        to arrays.  Arrays that already have two or more dimensions are
        preserved.

    Returns
    -------
    res, res2, ... : ndarray
        An array, or tuple of arrays, each with ``a.ndim >= 2``.
        Copies are avoided where possible, and views with two or more
        dimensions are returned.

    See Also
    --------
    atleast_1d, atleast_3d

    Examples
    --------
    >>> import numpy as np
    >>> np.atleast_2d(3.0)
    array([[3.]])

    >>> x = np.arange(3.0)
    >>> np.atleast_2d(x)
    array([[0., 1., 2.]])
    >>> np.atleast_2d(x).base is x
    True

    >>> np.atleast_2d(1, [1, 2], [[1, 2]])
    (array([[1]]), array([[1, 2]]), array([[1, 2]]))

    """
    res = []
    for ary in arys:
        ary = asanyarray(ary)
        if ary.ndim == 0:
            result = ary.reshape(1, 1)
        elif ary.ndim == 1:
            result = ary[_nx.newaxis, :]
        else:
            result = ary
        res.append(result)
    if len(res) == 1:
        return res[0]
    else:
        return tuple(res)


def _atleast_3d_dispatcher(*arys):
    return arys


@array_function_dispatch(_atleast_3d_dispatcher)
def atleast_3d(*arys):
    """
    View inputs as arrays with at least three dimensions.

    Parameters
    ----------
    arys1, arys2, ... : array_like
        One or more array-like sequences.  Non-array inputs are converted to
        arrays.  Arrays that already have three or more dimensions are
        preserved.

    Returns
    -------
    res1, res2, ... : ndarray
        An array, or tuple of arrays, each with ``a.ndim >= 3``.  Copies are
        avoided where possible, and views with three or more dimensions are
        returned.  For example, a 1-D array of shape ``(N,)`` becomes a view
        of shape ``(1, N, 1)``, and a 2-D array of shape ``(M, N)`` becomes a
        view of shape ``(M, N, 1)``.

    See Also
    --------
    atleast_1d, atleast_2d

    Examples
    --------
    >>> import numpy as np
    >>> np.atleast_3d(3.0)
    array([[[3.]]])

    >>> x = np.arange(3.0)
    >>> np.atleast_3d(x).shape
    (1, 3, 1)

    >>> x = np.arange(12.0).reshape(4,3)
    >>> np.atleast_3d(x).shape
    (4, 3, 1)
    >>> np.atleast_3d(x).base is x.base  # x is a reshape, so not base itself
    True

    >>> for arr in np.atleast_3d([1, 2], [[1, 2]], [[[1, 2]]]):
    ...     print(arr, arr.shape) # doctest: +SKIP
    ...
    [[[1]
      [2]]] (1, 2, 1)
    [[[1]
      [2]]] (1, 2, 1)
    [[[1 2]]] (1, 1, 2)

    """
    res = []
    for ary in arys:
        ary = asanyarray(ary)
        if ary.ndim == 0:
            result = ary.reshape(1, 1, 1)
        elif ary.ndim == 1:
            result = ary[_nx.newaxis, :, _nx.newaxis]
        elif ary.ndim == 2:
            result = ary[:, :, _nx.newaxis]
        else:
            result = ary
        res.append(result)
    if len(res) == 1:
        return res[0]
    else:
        return tuple(res)


def _arrays_for_stack_dispatcher(arrays):
    if not hasattr(arrays, "__getitem__"):
        raise TypeError('arrays to stack must be passed as a "sequence" type '
                        'such as list or tuple.')

    return tuple(arrays)


def _vhstack_dispatcher(tup, *, dtype=None, casting=None):
    return _arrays_for_stack_dispatcher(tup)


@array_function_dispatch(_vhstack_dispatcher)
def vstack(tup, *, dtype=None, casting="same_kind"):
    """
    Stack arrays in sequence vertically (row wise).

    This is equivalent to concatenation along the first axis after 1-D arrays
    of shape `(N,)` have been reshaped to `(1,N)`. Rebuilds arrays divided by
    `vsplit`.

    This function makes most sense for arrays with up to 3 dimensions. For
    instance, for pixel-data with a height (first axis), width (second axis),
    and r/g/b channels (third axis). The functions `concatenate`, `stack` and
    `block` provide more general stacking and concatenation operations.

    Parameters
    ----------
    tup : sequence of ndarrays
        The arrays must have the same shape along all but the first axis.
        1-D arrays must have the same length. In the case of a single
        array_like input, it will be treated as a sequence of arrays; i.e.,
        each element along the zeroth axis is treated as a separate array.

    dtype : str or dtype
        If provided, the destination array will have this dtype. Cannot be
        provided together with `out`.

        .. versionadded:: 1.24

    casting : {'no', 'equiv', 'safe', 'same_kind', 'unsafe'}, optional
        Controls what kind of data casting may occur. Defaults to 'same_kind'.

        .. versionadded:: 1.24

    Returns
    -------
    stacked : ndarray
        The array formed by stacking the given arrays, will be at least 2-D.

    See Also
    --------
    concatenate : Join a sequence of arrays along an existing axis.
    stack : Join a sequence of arrays along a new axis.
    block : Assemble an nd-array from nested lists of blocks.
    hstack : Stack arrays in sequence horizontally (column wise).
    dstack : Stack arrays in sequence depth wise (along third axis).
    column_stack : Stack 1-D arrays as columns into a 2-D array.
    vsplit : Split an array into multiple sub-arrays vertically (row-wise).
    unstack : Split an array into a tuple of sub-arrays along an axis.

    Examples
    --------
    >>> import numpy as np
    >>> a = np.array([1, 2, 3])
    >>> b = np.array([4, 5, 6])
    >>> np.vstack((a,b))
    array([[1, 2, 3],
           [4, 5, 6]])

    >>> a = np.array([[1], [2], [3]])
    >>> b = np.array([[4], [5], [6]])
    >>> np.vstack((a,b))
    array([[1],
           [2],
           [3],
           [4],
           [5],
           [6]])

    """
    arrs = atleast_2d(*tup)
    if not isinstance(arrs, tuple):
        arrs = (arrs,)
    return _nx.concatenate(arrs, 0, dtype=dtype, casting=casting)


@array_function_dispatch(_vhstack_dispatcher)
def hstack(tup, *, dtype=None, casting="same_kind"):
    """
    Stack arrays in sequence horizontally (column wise).

    This is equivalent to concatenation along the second axis, except for 1-D
    arrays where it concatenates along the first axis. Rebuilds arrays divided
    by `hsplit`.

    This function makes most sense for arrays with up to 3 dimensions. For
    instance, for pixel-data with a height (first axis), width (second axis),
    and r/g/b channels (third axis). The functions `concatenate`, `stack` and
    `block` provide more general stacking and concatenation operations.

    Parameters
    ----------
    tup : sequence of ndarrays
        The arrays must have the same shape along all but the second axis,
        except 1-D arrays which can be any length. In the case of a single
        array_like input, it will be treated as a sequence of arrays; i.e.,
        each element along the zeroth axis is treated as a separate array.

    dtype : str or dtype
        If provided, the destination array will have this dtype. Cannot be
        provided together with `out`.

        .. versionadded:: 1.24

    casting : {'no', 'equiv', 'safe', 'same_kind', 'unsafe'}, optional
        Controls what kind of data casting may occur. Defaults to 'same_kind'.

        .. versionadded:: 1.24

    Returns
    -------
    stacked : ndarray
        The array formed by stacking the given arrays.

    See Also
    --------
    concatenate : Join a sequence of arrays along an existing axis.
    stack : Join a sequence of arrays along a new axis.
    block : Assemble an nd-array from nested lists of blocks.
    vstack : Stack arrays in sequence vertically (row wise).
    dstack : Stack arrays in sequence depth wise (along third axis).
    column_stack : Stack 1-D arrays as columns into a 2-D array.
    hsplit : Split an array into multiple sub-arrays
             horizontally (column-wise).
    unstack : Split an array into a tuple of sub-arrays along an axis.

    Examples
    --------
    >>> import numpy as np
    >>> a = np.array((1,2,3))
    >>> b = np.array((4,5,6))
    >>> np.hstack((a,b))
    array([1, 2, 3, 4, 5, 6])
    >>> a = np.array([[1],[2],[3]])
    >>> b = np.array([[4],[5],[6]])
    >>> np.hstack((a,b))
    array([[1, 4],
           [2, 5],
           [3, 6]])

    """
    arrs = atleast_1d(*tup)
    if not isinstance(arrs, tuple):
        arrs = (arrs,)
    # As a special case, dimension 0 of 1-dimensional arrays is "horizontal"
    if arrs and arrs[0].ndim == 1:
        return _nx.concatenate(arrs, 0, dtype=dtype, casting=casting)
    else:
        return _nx.concatenate(arrs, 1, dtype=dtype, casting=casting)


def _stack_dispatcher(arrays, axis=None, out=None, *,
                      dtype=None, casting=None):
    arrays = _arrays_for_stack_dispatcher(arrays)
    if out is not None:
        # optimize for the typical case where only arrays is provided
        arrays = list(arrays)
        arrays.append(out)
    return arrays


@array_function_dispatch(_stack_dispatcher)
def stack(arrays, axis=0, out=None, *, dtype=None, casting="same_kind"):
    """
    Join a sequence of arrays along a new axis.

    The ``axis`` parameter specifies the index of the new axis in the
    dimensions of the result. For example, if ``axis=0`` it will be the first
    dimension and if ``axis=-1`` it will be the last dimension.

    Parameters
    ----------
    arrays : sequence of ndarrays
        Each array must have the same shape. In the case of a single ndarray
        array_like input, it will be treated as a sequence of arrays; i.e.,
        each element along the zeroth axis is treated as a separate array.

    axis : int, optional
        The axis in the result array along which the input arrays are stacked.

    out : ndarray, optional
        If provided, the destination to place the result. The shape must be
        correct, matching that of what stack would have returned if no
        out argument were specified.

    dtype : str or dtype
        If provided, the destination array will have this dtype. Cannot be
        provided together with `out`.

        .. versionadded:: 1.24

    casting : {'no', 'equiv', 'safe', 'same_kind', 'unsafe'}, optional
        Controls what kind of data casting may occur. Defaults to 'same_kind'.

        .. versionadded:: 1.24


    Returns
    -------
    stacked : ndarray
        The stacked array has one more dimension than the input arrays.

    See Also
    --------
    concatenate : Join a sequence of arrays along an existing axis.
    block : Assemble an nd-array from nested lists of blocks.
    split : Split array into a list of multiple sub-arrays of equal size.
    unstack : Split an array into a tuple of sub-arrays along an axis.

    Examples
    --------
    >>> import numpy as np
    >>> rng = np.random.default_rng()
    >>> arrays = [rng.normal(size=(3,4)) for _ in range(10)]
    >>> np.stack(arrays, axis=0).shape
    (10, 3, 4)

    >>> np.stack(arrays, axis=1).shape
    (3, 10, 4)

    >>> np.stack(arrays, axis=2).shape
    (3, 4, 10)

    >>> a = np.array([1, 2, 3])
    >>> b = np.array([4, 5, 6])
    >>> np.stack((a, b))
    array([[1, 2, 3],
           [4, 5, 6]])

    >>> np.stack((a, b), axis=-1)
    array([[1, 4],
           [2, 5],
           [3, 6]])

    """
    arrays = [asanyarray(arr) for arr in arrays]
    if not arrays:
        raise ValueError('need at least one array to stack')

    shapes = {arr.shape for arr in arrays}
    if len(shapes) != 1:
        raise ValueError('all input arrays must have the same shape')

    result_ndim = arrays[0].ndim + 1
    axis = normalize_axis_index(axis, result_ndim)

    sl = (slice(None),) * axis + (_nx.newaxis,)
    expanded_arrays = [arr[sl] for arr in arrays]
    return _nx.concatenate(expanded_arrays, axis=axis, out=out,
                           dtype=dtype, casting=casting)

def _unstack_dispatcher(x, /, *, axis=None):
    return (x,)

@array_function_dispatch(_unstack_dispatcher)
def unstack(x, /, *, axis=0):
    """
    Split an array into a sequence of arrays along the given axis.

    The ``axis`` parameter specifies the dimension along which the array will
    be split. For example, if ``axis=0`` (the default) it will be the first
    dimension and if ``axis=-1`` it will be the last dimension.

    The result is a tuple of arrays split along ``axis``.

    .. versionadded:: 2.1.0

    Parameters
    ----------
    x : ndarray
        The array to be unstacked.
    axis : int, optional
        Axis along which the array will be split. Default: ``0``.

    Returns
    -------
    unstacked : tuple of ndarrays
        The unstacked arrays.

    See Also
    --------
    stack : Join a sequence of arrays along a new axis.
    concatenate : Join a sequence of arrays along an existing axis.
    block : Assemble an nd-array from nested lists of blocks.
    split : Split array into a list of multiple sub-arrays of equal size.

    Notes
    -----
    ``unstack`` serves as the reverse operation of :py:func:`stack`, i.e.,
    ``stack(unstack(x, axis=axis), axis=axis) == x``.

    This function is equivalent to ``tuple(np.moveaxis(x, axis, 0))``, since
    iterating on an array iterates along the first axis.

    Examples
    --------
    >>> arr = np.arange(24).reshape((2, 3, 4))
    >>> np.unstack(arr)
    (array([[ 0,  1,  2,  3],
            [ 4,  5,  6,  7],
            [ 8,  9, 10, 11]]),
     array([[12, 13, 14, 15],
            [16, 17, 18, 19],
            [20, 21, 22, 23]]))
    >>> np.unstack(arr, axis=1)
    (array([[ 0,  1,  2,  3],
            [12, 13, 14, 15]]),
     array([[ 4,  5,  6,  7],
            [16, 17, 18, 19]]),
     array([[ 8,  9, 10, 11],
            [20, 21, 22, 23]]))
    >>> arr2 = np.stack(np.unstack(arr, axis=1), axis=1)
    >>> arr2.shape
    (2, 3, 4)
    >>> np.all(arr == arr2)
    np.True_

    """
    if x.ndim == 0:
        raise ValueError("Input array must be at least 1-d.")
    return tuple(_nx.moveaxis(x, axis, 0))

# Internal functions to eliminate the overhead of repeated dispatch in one of
# the two possible paths inside np.block.
# Use getattr to protect against __array_function__ being disabled.
_size = getattr(_from_nx.size, '__wrapped__', _from_nx.size)
_ndim = getattr(_from_nx.ndim, '__wrapped__', _from_nx.ndim)
_concatenate = getattr(_from_nx.concatenate,
                       '__wrapped__', _from_nx.concatenate)


def _block_format_index(index):
    """
    Convert a list of indices ``[0, 1, 2]`` into ``"arrays[0][1][2]"``.
    """
    idx_str = ''.join('[{}]'.format(i) for i in index if i is not None)
    return 'arrays' + idx_str


def _block_check_depths_match(arrays, parent_index=[]):
    """
    Recursive function checking that the depths of nested lists in `arrays`
    all match. Mismatch raises a ValueError as described in the block
    docstring below.

    The entire index (rather than just the depth) needs to be calculated
    for each innermost list, in case an error needs to be raised, so that
    the index of the offending list can be printed as part of the error.

    Parameters
    ----------
    arrays : nested list of arrays
        The arrays to check
    parent_index : list of int
        The full index of `arrays` within the nested lists passed to
        `_block_check_depths_match` at the top of the recursion.

    Returns
    -------
    first_index : list of int
        The full index of an element from the bottom of the nesting in
        `arrays`. If any element at the bottom is an empty list, this will
        refer to it, and the last index along the empty axis will be None.
    max_arr_ndim : int
        The maximum of the ndims of the arrays nested in `arrays`.
    final_size: int
        The number of elements in the final array. This is used the motivate
        the choice of algorithm used using benchmarking wisdom.

    """
    if type(arrays) is tuple:
        # not strictly necessary, but saves us from:
        #  - more than one way to do things - no point treating tuples like
        #    lists
        #  - horribly confusing behaviour that results when tuples are
        #    treated like ndarray
        raise TypeError(
            '{} is a tuple. '
            'Only lists can be used to arrange blocks, and np.block does '
            'not allow implicit conversion from tuple to ndarray.'.format(
                _block_format_index(parent_index)
            )
        )
    elif type(arrays) is list and len(arrays) > 0:
        idxs_ndims = (_block_check_depths_match(arr, parent_index + [i])
                      for i, arr in enumerate(arrays))

        first_index, max_arr_ndim, final_size = next(idxs_ndims)
        for index, ndim, size in idxs_ndims:
            final_size += size
            if ndim > max_arr_ndim:
                max_arr_ndim = ndim
            if len(index) != len(first_index):
                raise ValueError(
                    "List depths are mismatched. First element was at depth "
                    "{}, but there is an element at depth {} ({})".format(
                        len(first_index),
                        len(index),
                        _block_format_index(index)
                    )
                )
            # propagate our flag that indicates an empty list at the bottom
            if index[-1] is None:
                first_index = index

        return first_index, max_arr_ndim, final_size
    elif type(arrays) is list and len(arrays) == 0:
        # We've 'bottomed out' on an empty list
        return parent_index + [None], 0, 0
    else:
        # We've 'bottomed out' - arrays is either a scalar or an array
        size = _size(arrays)
        return parent_index, _ndim(arrays), size


def _atleast_nd(a, ndim):
    # Ensures `a` has at least `ndim` dimensions by prepending
    # ones to `a.shape` as necessary
    return array(a, ndmin=ndim, copy=None, subok=True)


def _accumulate(values):
    return list(itertools.accumulate(values))


def _concatenate_shapes(shapes, axis):
    """Given array shapes, return the resulting shape and slices prefixes.

    These help in nested concatenation.

    Returns
    -------
    shape: tuple of int
        This tuple satisfies::

            shape, _ = _concatenate_shapes([arr.shape for shape in arrs], axis)
            shape == concatenate(arrs, axis).shape

    slice_prefixes: tuple of (slice(start, end), )
        For a list of arrays being concatenated, this returns the slice
        in the larger array at axis that needs to be sliced into.

        For example, the following holds::

            ret = concatenate([a, b, c], axis)
            _, (sl_a, sl_b, sl_c) = concatenate_slices([a, b, c], axis)

            ret[(slice(None),) * axis + sl_a] == a
            ret[(slice(None),) * axis + sl_b] == b
            ret[(slice(None),) * axis + sl_c] == c

        These are called slice prefixes since they are used in the recursive
        blocking algorithm to compute the left-most slices during the
        recursion. Therefore, they must be prepended to rest of the slice
        that was computed deeper in the recursion.

        These are returned as tuples to ensure that they can quickly be added
        to existing slice tuple without creating a new tuple every time.

    """
    # Cache a result that will be reused.
    shape_at_axis = [shape[axis] for shape in shapes]

    # Take a shape, any shape
    first_shape = shapes[0]
    first_shape_pre = first_shape[:axis]
    first_shape_post = first_shape[axis+1:]

    if any(shape[:axis] != first_shape_pre or
           shape[axis+1:] != first_shape_post for shape in shapes):
        raise ValueError(
            'Mismatched array shapes in block along axis {}.'.format(axis))

    shape = (first_shape_pre + (sum(shape_at_axis),) + first_shape[axis+1:])

    offsets_at_axis = _accumulate(shape_at_axis)
    slice_prefixes = [(slice(start, end),)
                      for start, end in zip([0] + offsets_at_axis,
                                            offsets_at_axis)]
    return shape, slice_prefixes


def _block_info_recursion(arrays, max_depth, result_ndim, depth=0):
    """
    Returns the shape of the final array, along with a list
    of slices and a list of arrays that can be used for assignment inside the
    new array

    Parameters
    ----------
    arrays : nested list of arrays
        The arrays to check
    max_depth : list of int
        The number of nested lists
    result_ndim : int
        The number of dimensions in thefinal array.

    Returns
    -------
    shape : tuple of int
        The shape that the final array will take on.
    slices: list of tuple of slices
        The slices into the full array required for assignment. These are
        required to be prepended with ``(Ellipsis, )`` to obtain to correct
        final index.
    arrays: list of ndarray
        The data to assign to each slice of the full array

    """
    if depth < max_depth:
        shapes, slices, arrays = zip(
            *[_block_info_recursion(arr, max_depth, result_ndim, depth+1)
              for arr in arrays])

        axis = result_ndim - max_depth + depth
        shape, slice_prefixes = _concatenate_shapes(shapes, axis)

        # Prepend the slice prefix and flatten the slices
        slices = [slice_prefix + the_slice
                  for slice_prefix, inner_slices in zip(slice_prefixes, slices)
                  for the_slice in inner_slices]

        # Flatten the array list
        arrays = functools.reduce(operator.add, arrays)

        return shape, slices, arrays
    else:
        # We've 'bottomed out' - arrays is either a scalar or an array
        # type(arrays) is not list
        # Return the slice and the array inside a list to be consistent with
        # the recursive case.
        arr = _atleast_nd(arrays, result_ndim)
        return arr.shape, [()], [arr]


def _block(arrays, max_depth, result_ndim, depth=0):
    """
    Internal implementation of block based on repeated concatenation.
    `arrays` is the argument passed to
    block. `max_depth` is the depth of nested lists within `arrays` and
    `result_ndim` is the greatest of the dimensions of the arrays in
    `arrays` and the depth of the lists in `arrays` (see block docstring
    for details).
    """
    if depth < max_depth:
        arrs = [_block(arr, max_depth, result_ndim, depth+1)
                for arr in arrays]
        return _concatenate(arrs, axis=-(max_depth-depth))
    else:
        # We've 'bottomed out' - arrays is either a scalar or an array
        # type(arrays) is not list
        return _atleast_nd(arrays, result_ndim)


def _block_dispatcher(arrays):
    # Use type(...) is list to match the behavior of np.block(), which special
    # cases list specifically rather than allowing for generic iterables or
    # tuple. Also, we know that list.__array_function__ will never exist.
    if type(arrays) is list:
        for subarrays in arrays:
            yield from _block_dispatcher(subarrays)
    else:
        yield arrays


@array_function_dispatch(_block_dispatcher)
def block(arrays):
    """
    Assemble an nd-array from nested lists of blocks.

    Blocks in the innermost lists are concatenated (see `concatenate`) along
    the last dimension (-1), then these are concatenated along the
    second-last dimension (-2), and so on until the outermost list is reached.

    Blocks can be of any dimension, but will not be broadcasted using
    the normal rules. Instead, leading axes of size 1 are inserted,
    to make ``block.ndim`` the same for all blocks. This is primarily useful
    for working with scalars, and means that code like ``np.block([v, 1])``
    is valid, where ``v.ndim == 1``.

    When the nested list is two levels deep, this allows block matrices to be
    constructed from their components.

    Parameters
    ----------
    arrays : nested list of array_like or scalars (but not tuples)
        If passed a single ndarray or scalar (a nested list of depth 0), this
        is returned unmodified (and not copied).

        Elements shapes must match along the appropriate axes (without
        broadcasting), but leading 1s will be prepended to the shape as
        necessary to make the dimensions match.

    Returns
    -------
    block_array : ndarray
        The array assembled from the given blocks.

        The dimensionality of the output is equal to the greatest of:

        * the dimensionality of all the inputs
        * the depth to which the input list is nested

    Raises
    ------
    ValueError
        * If list depths are mismatched - for instance, ``[[a, b], c]`` is
          illegal, and should be spelt ``[[a, b], [c]]``
        * If lists are empty - for instance, ``[[a, b], []]``

    See Also
    --------
    concatenate : Join a sequence of arrays along an existing axis.
    stack : Join a sequence of arrays along a new axis.
    vstack : Stack arrays in sequence vertically (row wise).
    hstack : Stack arrays in sequence horizontally (column wise).
    dstack : Stack arrays in sequence depth wise (along third axis).
    column_stack : Stack 1-D arrays as columns into a 2-D array.
    vsplit : Split an array into multiple sub-arrays vertically (row-wise).
    unstack : Split an array into a tuple of sub-arrays along an axis.

    Notes
    -----
    When called with only scalars, ``np.block`` is equivalent to an ndarray
    call. So ``np.block([[1, 2], [3, 4]])`` is equivalent to
    ``np.array([[1, 2], [3, 4]])``.

    This function does not enforce that the blocks lie on a fixed grid.
    ``np.block([[a, b], [c, d]])`` is not restricted to arrays of the form::

        AAAbb
        AAAbb
        cccDD

    But is also allowed to produce, for some ``a, b, c, d``::

        AAAbb
        AAAbb
        cDDDD

    Since concatenation happens along the last axis first, `block` is *not*
    capable of producing the following directly::

        AAAbb
        cccbb
        cccDD

    Matlab's "square bracket stacking", ``[A, B, ...; p, q, ...]``, is
    equivalent to ``np.block([[A, B, ...], [p, q, ...]])``.

    Examples
    --------
    The most common use of this function is to build a block matrix:

    >>> import numpy as np
    >>> A = np.eye(2) * 2
    >>> B = np.eye(3) * 3
    >>> np.block([
    ...     [A,               np.zeros((2, 3))],
    ...     [np.ones((3, 2)), B               ]
    ... ])
    array([[2., 0., 0., 0., 0.],
           [0., 2., 0., 0., 0.],
           [1., 1., 3., 0., 0.],
           [1., 1., 0., 3., 0.],
           [1., 1., 0., 0., 3.]])

    With a list of depth 1, `block` can be used as `hstack`:

    >>> np.block([1, 2, 3])              # hstack([1, 2, 3])
    array([1, 2, 3])

    >>> a = np.array([1, 2, 3])
    >>> b = np.array([4, 5, 6])
    >>> np.block([a, b, 10])             # hstack([a, b, 10])
    array([ 1,  2,  3,  4,  5,  6, 10])

    >>> A = np.ones((2, 2), int)
    >>> B = 2 * A
    >>> np.block([A, B])                 # hstack([A, B])
    array([[1, 1, 2, 2],
           [1, 1, 2, 2]])

    With a list of depth 2, `block` can be used in place of `vstack`:

    >>> a = np.array([1, 2, 3])
    >>> b = np.array([4, 5, 6])
    >>> np.block([[a], [b]])             # vstack([a, b])
    array([[1, 2, 3],
           [4, 5, 6]])

    >>> A = np.ones((2, 2), int)
    >>> B = 2 * A
    >>> np.block([[A], [B]])             # vstack([A, B])
    array([[1, 1],
           [1, 1],
           [2, 2],
           [2, 2]])

    It can also be used in place of `atleast_1d` and `atleast_2d`:

    >>> a = np.array(0)
    >>> b = np.array([1])
    >>> np.block([a])                    # atleast_1d(a)
    array([0])
    >>> np.block([b])                    # atleast_1d(b)
    array([1])

    >>> np.block([[a]])                  # atleast_2d(a)
    array([[0]])
    >>> np.block([[b]])                  # atleast_2d(b)
    array([[1]])


    """
    arrays, list_ndim, result_ndim, final_size = _block_setup(arrays)

    # It was found through benchmarking that making an array of final size
    # around 256x256 was faster by straight concatenation on a
    # i7-7700HQ processor and dual channel ram 2400MHz.
    # It didn't seem to matter heavily on the dtype used.
    #
    # A 2D array using repeated concatenation requires 2 copies of the array.
    #
    # The fastest algorithm will depend on the ratio of CPU power to memory
    # speed.
    # One can monitor the results of the benchmark
    # https://pv.github.io/numpy-bench/#bench_shape_base.Block2D.time_block2d
    # to tune this parameter until a C version of the `_block_info_recursion`
    # algorithm is implemented which would likely be faster than the python
    # version.
    if list_ndim * final_size > (2 * 512 * 512):
        return _block_slicing(arrays, list_ndim, result_ndim)
    else:
        return _block_concatenate(arrays, list_ndim, result_ndim)


# These helper functions are mostly used for testing.
# They allow us to write tests that directly call `_block_slicing`
# or `_block_concatenate` without blocking large arrays to force the wisdom
# to trigger the desired path.
def _block_setup(arrays):
    """
    Returns
    (`arrays`, list_ndim, result_ndim, final_size)
    """
    bottom_index, arr_ndim, final_size = _block_check_depths_match(arrays)
    list_ndim = len(bottom_index)
    if bottom_index and bottom_index[-1] is None:
        raise ValueError(
            'List at {} cannot be empty'.format(
                _block_format_index(bottom_index)
            )
        )
    result_ndim = max(arr_ndim, list_ndim)
    return arrays, list_ndim, result_ndim, final_size


def _block_slicing(arrays, list_ndim, result_ndim):
    shape, slices, arrays = _block_info_recursion(
        arrays, list_ndim, result_ndim)
    dtype = _nx.result_type(*[arr.dtype for arr in arrays])

    # Test preferring F only in the case that all input arrays are F
    F_order = all(arr.flags['F_CONTIGUOUS'] for arr in arrays)
    C_order = all(arr.flags['C_CONTIGUOUS'] for arr in arrays)
    order = 'F' if F_order and not C_order else 'C'
    result = _nx.empty(shape=shape, dtype=dtype, order=order)
    # Note: In a c implementation, the function
    # PyArray_CreateMultiSortedStridePerm could be used for more advanced
    # guessing of the desired order.

    for the_slice, arr in zip(slices, arrays):
        result[(Ellipsis,) + the_slice] = arr
    return result


def _block_concatenate(arrays, list_ndim, result_ndim):
    result = _block(arrays, list_ndim, result_ndim)
    if list_ndim == 0:
        # Catch an edge case where _block returns a view because
        # `arrays` is a single numpy array and not a list of numpy arrays.
        # This might copy scalars or lists twice, but this isn't a likely
        # usecase for those interested in performance
        result = result.copy()
    return result
```
