## Supplementary software v0.2.1 for "Virtual control arms for paediatric myopia trials: external validation of axial-elongation models": shape_base.pyi

```
from collections.abc import Sequence
from typing import Any, SupportsIndex, TypeVar, overload

from numpy import _CastingKind, generic
from numpy._typing import ArrayLike, DTypeLike, NDArray, _ArrayLike, _DTypeLike

__all__ = [
    "atleast_1d",
    "atleast_2d",
    "atleast_3d",
    "block",
    "hstack",
    "stack",
    "unstack",
    "vstack",
]

_SCT = TypeVar("_SCT", bound=generic)
_SCT1 = TypeVar("_SCT1", bound=generic)
_SCT2 = TypeVar("_SCT2", bound=generic)
_ArrayT = TypeVar("_ArrayT", bound=NDArray[Any])

###

@overload
def atleast_1d(a0: _ArrayLike[_SCT], /) -> NDArray[_SCT]: ...
@overload
def atleast_1d(a0: _ArrayLike[_SCT1], a1: _ArrayLike[_SCT2], /) -> tuple[NDArray[_SCT1], NDArray[_SCT2]]: ...
@overload
def atleast_1d(a0: _ArrayLike[_SCT], a1: _ArrayLike[_SCT], /, *arys: _ArrayLike[_SCT]) -> tuple[NDArray[_SCT], ...]: ...
@overload
def atleast_1d(a0: ArrayLike, /) -> NDArray[Any]: ...
@overload
def atleast_1d(a0: ArrayLike, a1: ArrayLike, /) -> tuple[NDArray[Any], NDArray[Any]]: ...
@overload
def atleast_1d(a0: ArrayLike, a1: ArrayLike, /, *ai: ArrayLike) -> tuple[NDArray[Any], ...]: ...

#
@overload
def atleast_2d(a0: _ArrayLike[_SCT], /) -> NDArray[_SCT]: ...
@overload
def atleast_2d(a0: _ArrayLike[_SCT1], a1: _ArrayLike[_SCT2], /) -> tuple[NDArray[_SCT1], NDArray[_SCT2]]: ...
@overload
def atleast_2d(a0: _ArrayLike[_SCT], a1: _ArrayLike[_SCT], /, *arys: _ArrayLike[_SCT]) -> tuple[NDArray[_SCT], ...]: ...
@overload
def atleast_2d(a0: ArrayLike, /) -> NDArray[Any]: ...
@overload
def atleast_2d(a0: ArrayLike, a1: ArrayLike, /) -> tuple[NDArray[Any], NDArray[Any]]: ...
@overload
def atleast_2d(a0: ArrayLike, a1: ArrayLike, /, *ai: ArrayLike) -> tuple[NDArray[Any], ...]: ...

#
@overload
def atleast_3d(a0: _ArrayLike[_SCT], /) -> NDArray[_SCT]: ...
@overload
def atleast_3d(a0: _ArrayLike[_SCT1], a1: _ArrayLike[_SCT2], /) -> tuple[NDArray[_SCT1], NDArray[_SCT2]]: ...
@overload
def atleast_3d(a0: _ArrayLike[_SCT], a1: _ArrayLike[_SCT], /, *arys: _ArrayLike[_SCT]) -> tuple[NDArray[_SCT], ...]: ...
@overload
def atleast_3d(a0: ArrayLike, /) -> NDArray[Any]: ...
@overload
def atleast_3d(a0: ArrayLike, a1: ArrayLike, /) -> tuple[NDArray[Any], NDArray[Any]]: ...
@overload
def atleast_3d(a0: ArrayLike, a1: ArrayLike, /, *ai: ArrayLike) -> tuple[NDArray[Any], ...]: ...

#
@overload
def vstack(
    tup: Sequence[_ArrayLike[_SCT]],
    *,
    dtype: None = ...,
    casting: _CastingKind = ...
) -> NDArray[_SCT]: ...
@overload
def vstack(
    tup: Sequence[ArrayLike],
    *,
    dtype: _DTypeLike[_SCT],
    casting: _CastingKind = ...
) -> NDArray[_SCT]: ...
@overload
def vstack(
    tup: Sequence[ArrayLike],
    *,
    dtype: DTypeLike = ...,
    casting: _CastingKind = ...
) -> NDArray[Any]: ...

@overload
def hstack(
    tup: Sequence[_ArrayLike[_SCT]],
    *,
    dtype: None = ...,
    casting: _CastingKind = ...
) -> NDArray[_SCT]: ...
@overload
def hstack(
    tup: Sequence[ArrayLike],
    *,
    dtype: _DTypeLike[_SCT],
    casting: _CastingKind = ...
) -> NDArray[_SCT]: ...
@overload
def hstack(
    tup: Sequence[ArrayLike],
    *,
    dtype: DTypeLike = ...,
    casting: _CastingKind = ...
) -> NDArray[Any]: ...

@overload
def stack(
    arrays: Sequence[_ArrayLike[_SCT]],
    axis: SupportsIndex = ...,
    out: None = ...,
    *,
    dtype: None = ...,
    casting: _CastingKind = ...
) -> NDArray[_SCT]: ...
@overload
def stack(
    arrays: Sequence[ArrayLike],
    axis: SupportsIndex = ...,
    out: None = ...,
    *,
    dtype: _DTypeLike[_SCT],
    casting: _CastingKind = ...
) -> NDArray[_SCT]: ...
@overload
def stack(
    arrays: Sequence[ArrayLike],
    axis: SupportsIndex = ...,
    out: None = ...,
    *,
    dtype: DTypeLike = ...,
    casting: _CastingKind = ...
) -> NDArray[Any]: ...
@overload
def stack(
    arrays: Sequence[ArrayLike],
    axis: SupportsIndex,
    out: _ArrayT,
    *,
    dtype: DTypeLike | None = None,
    casting: _CastingKind = "same_kind",
) -> _ArrayT: ...
@overload
def stack(
    arrays: Sequence[ArrayLike],
    axis: SupportsIndex = 0,
    *,
    out: _ArrayT,
    dtype: DTypeLike | None = None,
    casting: _CastingKind = "same_kind",
) -> _ArrayT: ...

@overload
def unstack(
    array: _ArrayLike[_SCT],
    /,
    *,
    axis: int = ...,
) -> tuple[NDArray[_SCT], ...]: ...
@overload
def unstack(
    array: ArrayLike,
    /,
    *,
    axis: int = ...,
) -> tuple[NDArray[Any], ...]: ...

@overload
def block(arrays: _ArrayLike[_SCT]) -> NDArray[_SCT]: ...
@overload
def block(arrays: ArrayLike) -> NDArray[Any]: ...
```
