## Supplementary software v0.2.1 for "Virtual control arms for paediatric myopia trials: external validation of axial-elongation models": strings.py

```
"""
This module contains a set of functions for vectorized string
operations.
"""

import sys
import numpy as np
from numpy import (
    equal, not_equal, less, less_equal, greater, greater_equal,
    add, multiply as _multiply_ufunc,
)
from numpy._core.multiarray import _vec_string
from numpy._core.overrides import set_module
from numpy._core.umath import (
    isalpha,
    isdigit,
    isspace,
    isalnum,
    islower,
    isupper,
    istitle,
    isdecimal,
    isnumeric,
    str_len,
    find as _find_ufunc,
    rfind as _rfind_ufunc,
    index as _index_ufunc,
    rindex as _rindex_ufunc,
    count as _count_ufunc,
    startswith as _startswith_ufunc,
    endswith as _endswith_ufunc,
    _lstrip_whitespace,
    _lstrip_chars,
    _rstrip_whitespace,
    _rstrip_chars,
    _strip_whitespace,
    _strip_chars,
    _replace,
    _expandtabs_length,
    _expandtabs,
    _center,
    _ljust,
    _rjust,
    _zfill,
    _partition,
    _partition_index,
    _rpartition,
    _rpartition_index,
)


def _override___module__():
    for ufunc in [
        isalnum, isalpha, isdecimal, isdigit, islower, isnumeric, isspace,
        istitle, isupper, str_len,
    ]:
        ufunc.__module__ = "numpy.strings"
        ufunc.__qualname__ = ufunc.__name__


_override___module__()


__all__ = [
    # UFuncs
    "equal", "not_equal", "less", "less_equal", "greater", "greater_equal",
    "add", "multiply", "isalpha", "isdigit", "isspace", "isalnum", "islower",
    "isupper", "istitle", "isdecimal", "isnumeric", "str_len", "find",
    "rfind", "index", "rindex", "count", "startswith", "endswith", "lstrip",
    "rstrip", "strip", "replace", "expandtabs", "center", "ljust", "rjust",
    "zfill", "partition", "rpartition",

    # _vec_string - Will gradually become ufuncs as well
    "upper", "lower", "swapcase", "capitalize", "title",

    # _vec_string - Will probably not become ufuncs
    "mod", "decode", "encode", "translate",

    # Removed from namespace until behavior has been crystallized
    # "join", "split", "rsplit", "splitlines",
]


MAX = np.iinfo(np.int64).max


def _get_num_chars(a):
    """
    Helper function that returns the number of characters per field in
    a string or unicode array.  This is to abstract out the fact that
    for a unicode array this is itemsize / 4.
    """
    if issubclass(a.dtype.type, np.str_):
        return a.itemsize // 4
    return a.itemsize


def _to_bytes_or_str_array(result, output_dtype_like):
    """
    Helper function to cast a result back into an array
    with the appropriate dtype if an object array must be used
    as an intermediary.
    """
    output_dtype_like = np.asarray(output_dtype_like)
    if result.size == 0:
        # Calling asarray & tolist in an empty array would result
        # in losing shape information
        return result.astype(output_dtype_like.dtype)
    ret = np.asarray(result.tolist())
    if isinstance(output_dtype_like.dtype, np.dtypes.StringDType):
        return ret.astype(type(output_dtype_like.dtype))
    return ret.astype(type(output_dtype_like.dtype)(_get_num_chars(ret)))


def _clean_args(*args):
    """
    Helper function for delegating arguments to Python string
    functions.

    Many of the Python string operations that have optional arguments
    do not use 'None' to indicate a default value.  In these cases,
    we need to remove all None arguments, and those following them.
    """
    newargs = []
    for chk in args:
        if chk is None:
            break
        newargs.append(chk)
    return newargs


@set_module("numpy.strings")
def multiply(a, i):
    """
    Return (a * i), that is string multiple concatenation,
    element-wise.

    Values in ``i`` of less than 0 are treated as 0 (which yields an
    empty string).

    Parameters
    ----------
    a : array_like, with ``StringDType``, ``bytes_`` or ``str_`` dtype

    i : array_like, with any integer dtype

    Returns
    -------
    out : ndarray
        Output array of ``StringDType``, ``bytes_`` or ``str_`` dtype,
        depending on input types

    Examples
    --------
    >>> import numpy as np
    >>> a = np.array(["a", "b", "c"])
    >>> np.strings.multiply(a, 3)
    array(['aaa', 'bbb', 'ccc'], dtype='<U3')
    >>> i = np.array([1, 2, 3])
    >>> np.strings.multiply(a, i)
    array(['a', 'bb', 'ccc'], dtype='<U3')
    >>> np.strings.multiply(np.array(['a']), i)
    array(['a', 'aa', 'aaa'], dtype='<U3')
    >>> a = np.array(['a', 'b', 'c', 'd', 'e', 'f']).reshape((2, 3))
    >>> np.strings.multiply(a, 3)
    array([['aaa', 'bbb', 'ccc'],
           ['ddd', 'eee', 'fff']], dtype='<U3')
    >>> np.strings.multiply(a, i)
    array([['a', 'bb', 'ccc'],
           ['d', 'ee', 'fff']], dtype='<U3')

    """
    a = np.asanyarray(a)

    i = np.asanyarray(i)
    if not np.issubdtype(i.dtype, np.integer):
        raise TypeError(f"unsupported type {i.dtype} for operand 'i'")
    i = np.maximum(i, 0)

    # delegate to stringdtype loops that also do overflow checking
    if a.dtype.char == "T":
        return a * i

    a_len = str_len(a)

    # Ensure we can do a_len * i without overflow.
    if np.any(a_len > sys.maxsize / np.maximum(i, 1)):
        raise MemoryError("repeated string is too long")

    buffersizes = a_len * i
    out_dtype = f"{a.dtype.char}{buffersizes.max()}"
    out = np.empty_like(a, shape=buffersizes.shape, dtype=out_dtype)
    return _multiply_ufunc(a, i, out=out)


@set_module("numpy.strings")
def mod(a, values):
    """
    Return (a % i), that is pre-Python 2.6 string formatting
    (interpolation), element-wise for a pair of array_likes of str
    or unicode.

    Parameters
    ----------
    a : array_like, with `np.bytes_` or `np.str_` dtype

    values : array_like of values
       These values will be element-wise interpolated into the string.

    Returns
    -------
    out : ndarray
        Output array of ``StringDType``, ``bytes_`` or ``str_`` dtype,
        depending on input types

    Examples
    --------
    >>> import numpy as np
    >>> a = np.array(["NumPy is a %s library"])
    >>> np.strings.mod(a, values=["Python"])
    array(['NumPy is a Python library'], dtype='<U25')

    >>> a = np.array([b'%d bytes', b'%d bits'])
    >>> values = np.array([8, 64])
    >>> np.strings.mod(a, values)
    array([b'8 bytes', b'64 bits'], dtype='|S7')

    """
    return _to_bytes_or_str_array(
        _vec_string(a, np.object_, '__mod__', (values,)), a)


@set_module("numpy.strings")
def find(a, sub, start=0, end=None):
    """
    For each element, return the lowest index in the string where
    substring ``sub`` is found, such that ``sub`` is contained in the
    range [``start``, ``end``).

    Parameters
    ----------
    a : array_like, with ``StringDType``, ``bytes_`` or ``str_`` dtype

    sub : array_like, with `np.bytes_` or `np.str_` dtype
        The substring to search for.

    start, end : array_like, with any integer dtype
        The range to look in, interpreted as in slice notation.

    Returns
    -------
    y : ndarray
        Output array of ints

    See Also
    --------
    str.find

    Examples
    --------
    >>> import numpy as np
    >>> a = np.array(["NumPy is a Python library"])
    >>> np.strings.find(a, "Python")
    array([11])

    """
    end = end if end is not None else MAX
    return _find_ufunc(a, sub, start, end)


@set_module("numpy.strings")
def rfind(a, sub, start=0, end=None):
    """
    For each element, return the highest index in the string where
    substring ``sub`` is found, such that ``sub`` is contained in the
    range [``start``, ``end``).

    Parameters
    ----------
    a : array-like, with ``StringDType``, ``bytes_``, or ``str_`` dtype

    sub : array-like, with ``StringDType``, ``bytes_``, or ``str_`` dtype
        The substring to search for.

    start, end : array_like, with any integer dtype
        The range to look in, interpreted as in slice notation.

    Returns
    -------
    y : ndarray
        Output array of ints

    See Also
    --------
    str.rfind

    Examples
    --------
    >>> import numpy as np
    >>> a = np.array(["Computer Science"])
    >>> np.strings.rfind(a, "Science", start=0, end=None)
    array([9])
    >>> np.strings.rfind(a, "Science", start=0, end=8)
    array([-1])
    >>> b = np.array(["Computer Science", "Science"])
    >>> np.strings.rfind(b, "Science", start=0, end=None)
    array([9, 0])

    """
    end = end if end is not None else MAX
    return _rfind_ufunc(a, sub, start, end)


@set_module("numpy.strings")
def index(a, sub, start=0, end=None):
    """
    Like `find`, but raises :exc:`ValueError` when the substring is not found.

    Parameters
    ----------
    a : array-like, with ``StringDType``, ``bytes_``, or ``str_`` dtype

    sub : array-like, with ``StringDType``, ``bytes_``, or ``str_`` dtype

    start, end : array_like, with any integer dtype, optional

    Returns
    -------
    out : ndarray
        Output array of ints.

    See Also
    --------
    find, str.index

    Examples
    --------
    >>> import numpy as np
    >>> a = np.array(["Computer Science"])
    >>> np.strings.index(a, "Science", start=0, end=None)
    array([9])

    """
    end = end if end is not None else MAX
    return _index_ufunc(a, sub, start, end)


@set_module("numpy.strings")
def rindex(a, sub, start=0, end=None):
    """
    Like `rfind`, but raises :exc:`ValueError` when the substring `sub` is
    not found.

    Parameters
    ----------
    a : array-like, with `np.bytes_` or `np.str_` dtype

    sub : array-like, with `np.bytes_` or `np.str_` dtype

    start, end : array-like, with any integer dtype, optional

    Returns
    -------
    out : ndarray
        Output array of ints.

    See Also
    --------
    rfind, str.rindex

    Examples
    --------
    >>> a = np.array(["Computer Science"])
    >>> np.strings.rindex(a, "Science", start=0, end=None)
    array([9])

    """
    end = end if end is not None else MAX
    return _rindex_ufunc(a, sub, start, end)


@set_module("numpy.strings")
def count(a, sub, start=0, end=None):
    """
    Returns an array with the number of non-overlapping occurrences of
    substring ``sub`` in the range [``start``, ``end``).

    Parameters
    ----------
    a : array-like, with ``StringDType``, ``bytes_``, or ``str_`` dtype

    sub : array-like, with ``StringDType``, ``bytes_``, or ``str_`` dtype
       The substring to search for.

    start, end : array_like, with any integer dtype
        The range to look in, interpreted as in slice notation.

    Returns
    -------
    y : ndarray
        Output array of ints

    See Also
    --------
    str.count

    Examples
    --------
    >>> import numpy as np
    >>> c = np.array(['aAaAaA', '  aA  ', 'abBABba'])
    >>> c
    array(['aAaAaA', '  aA  ', 'abBABba'], dtype='<U7')
    >>> np.strings.count(c, 'A')
    array([3, 1, 1])
    >>> np.strings.count(c, 'aA')
    array([3, 1, 0])
    >>> np.strings.count(c, 'A', start=1, end=4)
    array([2, 1, 1])
    >>> np.strings.count(c, 'A', start=1, end=3)
    array([1, 0, 0])

    """
    end = end if end is not None else MAX
    return _count_ufunc(a, sub, start, end)


@set_module("numpy.strings")
def startswith(a, prefix, start=0, end=None):
    """
    Returns a boolean array which is `True` where the string element
    in ``a`` starts with ``prefix``, otherwise `False`.

    Parameters
    ----------
    a : array-like, with ``StringDType``, ``bytes_``, or ``str_`` dtype

    prefix : array-like, with ``StringDType``, ``bytes_``, or ``str_`` dtype

    start, end : array_like, with any integer dtype
        With ``start``, test beginning at that position. With ``end``,
        stop comparing at that position.

    Returns
    -------
    out : ndarray
        Output array of bools

    See Also
    --------
    str.startswith

    Examples
    --------
    >>> import numpy as np
    >>> s = np.array(['foo', 'bar'])
    >>> s
    array(['foo', 'bar'], dtype='<U3')
    >>> np.strings.startswith(s, 'fo')
    array([True,  False])
    >>> np.strings.startswith(s, 'o', start=1, end=2)
    array([True,  False])

    """
    end = end if end is not None else MAX
    return _startswith_ufunc(a, prefix, start, end)


@set_module("numpy.strings")
def endswith(a, suffix, start=0, end=None):
    """
    Returns a boolean array which is `True` where the string element
    in ``a`` ends with ``suffix``, otherwise `False`.

    Parameters
    ----------
    a : array-like, with ``StringDType``, ``bytes_``, or ``str_`` dtype

    suffix : array-like, with ``StringDType``, ``bytes_``, or ``str_`` dtype

    start, end : array_like, with any integer dtype
        With ``start``, test beginning at that position. With ``end``,
        stop comparing at that position.

    Returns
    -------
    out : ndarray
        Output array of bools

    See Also
    --------
    str.endswith

    Examples
    --------
    >>> import numpy as np
    >>> s = np.array(['foo', 'bar'])
    >>> s
    array(['foo', 'bar'], dtype='<U3')
    >>> np.strings.endswith(s, 'ar')
    array([False,  True])
    >>> np.strings.endswith(s, 'a', start=1, end=2)
    array([False,  True])

    """
    end = end if end is not None else MAX
    return _endswith_ufunc(a, suffix, start, end)


@set_module("numpy.strings")
def decode(a, encoding=None, errors=None):
    r"""
    Calls :meth:`bytes.decode` element-wise.

    The set of available codecs comes from the Python standard library,
    and may be extended at runtime.  For more information, see the
    :mod:`codecs` module.

    Parameters
    ----------
    a : array_like, with ``bytes_`` dtype

    encoding : str, optional
       The name of an encoding

    errors : str, optional
       Specifies how to handle encoding errors

    Returns
    -------
    out : ndarray

    See Also
    --------
    :py:meth:`bytes.decode`

    Notes
    -----
    The type of the result will depend on the encoding specified.

    Examples
    --------
    >>> import numpy as np
    >>> c = np.array([b'\x81\xc1\x81\xc1\x81\xc1', b'@@\x81\xc1@@',
    ...               b'\x81\x82\xc2\xc1\xc2\x82\x81'])
    >>> c
    array([b'\x81\xc1\x81\xc1\x81\xc1', b'@@\x81\xc1@@',
           b'\x81\x82\xc2\xc1\xc2\x82\x81'], dtype='|S7')
    >>> np.strings.decode(c, encoding='cp037')
    array(['aAaAaA', '  aA  ', 'abBABba'], dtype='<U7')

    """
    return _to_bytes_or_str_array(
        _vec_string(a, np.object_, 'decode', _clean_args(encoding, errors)),
        np.str_(''))


@set_module("numpy.strings")
def encode(a, encoding=None, errors=None):
    """
    Calls :meth:`str.encode` element-wise.

    The set of available codecs comes from the Python standard library,
    and may be extended at runtime. For more information, see the
    :mod:`codecs` module.

    Parameters
    ----------
    a : array_like, with ``StringDType`` or ``str_`` dtype

    encoding : str, optional
       The name of an encoding

    errors : str, optional
       Specifies how to handle encoding errors

    Returns
    -------
    out : ndarray

    See Also
    --------
    str.encode

    Notes
    -----
    The type of the result will depend on the encoding specified.

    Examples
    --------
    >>> import numpy as np
    >>> a = np.array(['aAaAaA', '  aA  ', 'abBABba'])
    >>> np.strings.encode(a, encoding='cp037')
    array([b'\x81\xc1\x81\xc1\x81\xc1', b'@@\x81\xc1@@',
       b'\x81\x82\xc2\xc1\xc2\x82\x81'], dtype='|S7')

    """
    return _to_bytes_or_str_array(
        _vec_string(a, np.object_, 'encode', _clean_args(encoding, errors)),
        np.bytes_(b''))


@set_module("numpy.strings")
def expandtabs(a, tabsize=8):
    """
    Return a copy of each string element where all tab characters are
    replaced by one or more spaces.

    Calls :meth:`str.expandtabs` element-wise.

    Return a copy of each string element where all tab characters are
    replaced by one or more spaces, depending on the current column
    and the given `tabsize`. The column number is reset to zero after
    each newline occurring in the string. This doesn't understand other
    non-printing characters or escape sequences.

    Parameters
    ----------
    a : array-like, with ``StringDType``, ``bytes_``, or ``str_`` dtype
        Input array
    tabsize : int, optional
        Replace tabs with `tabsize` number of spaces.  If not given defaults
        to 8 spaces.

    Returns
    -------
    out : ndarray
        Output array of ``StringDType``, ``bytes_`` or ``str_`` dtype,
        depending on input type

    See Also
    --------
    str.expandtabs

    Examples
    --------
    >>> import numpy as np
    >>> a = np.array(['\t\tHello\tworld'])
    >>> np.strings.expandtabs(a, tabsize=4)  # doctest: +SKIP
    array(['        Hello   world'], dtype='<U21')  # doctest: +SKIP

    """
    a = np.asanyarray(a)
    tabsize = np.asanyarray(tabsize)

    if a.dtype.char == "T":
        return _expandtabs(a, tabsize)

    buffersizes = _expandtabs_length(a, tabsize)
    out_dtype = f"{a.dtype.char}{buffersizes.max()}"
    out = np.empty_like(a, shape=buffersizes.shape, dtype=out_dtype)
    return _expandtabs(a, tabsize, out=out)


@set_module("numpy.strings")
def center(a, width, fillchar=' '):
    """
    Return a copy of `a` with its elements centered in a string of
    length `width`.

    Parameters
    ----------
    a : array-like, with ``StringDType``, ``bytes_``, or ``str_`` dtype

    width : array_like, with any integer dtype
        The length of the resulting strings, unless ``width < str_len(a)``.
    fillchar : array-like, with ``StringDType``, ``bytes_``, or ``str_`` dtype
        Optional padding character to use (default is space).

    Returns
    -------
    out : ndarray
        Output array of ``StringDType``, ``bytes_`` or ``str_`` dtype,
        depending on input types

    See Also
    --------
    str.center

    Notes
    -----
    While it is possible for ``a`` and ``fillchar`` to have different dtypes,
    passing a non-ASCII character in ``fillchar`` when ``a`` is of dtype "S"
    is not allowed, and a ``ValueError`` is raised.

    Examples
    --------
    >>> import numpy as np
    >>> c = np.array(['a1b2','1b2a','b2a1','2a1b']); c
    array(['a1b2', '1b2a', 'b2a1', '2a1b'], dtype='<U4')
    >>> np.strings.center(c, width=9)
    array(['   a1b2  ', '   1b2a  ', '   b2a1  ', '   2a1b  '], dtype='<U9')
    >>> np.strings.center(c, width=9, fillchar='*')
    array(['***a1b2**', '***1b2a**', '***b2a1**', '***2a1b**'], dtype='<U9')
    >>> np.strings.center(c, width=1)
    array(['a1b2', '1b2a', 'b2a1', '2a1b'], dtype='<U4')

    """
    width = np.asanyarray(width)

    if not np.issubdtype(width.dtype, np.integer):
        raise TypeError(f"unsupported type {width.dtype} for operand 'width'")

    a = np.asanyarray(a)
    fillchar = np.asanyarray(fillchar)

    if np.any(str_len(fillchar) != 1):
        raise TypeError(
            "The fill character must be exactly one character long")

    if np.result_type(a, fillchar).char == "T":
        return _center(a, width, fillchar)

    fillchar = fillchar.astype(a.dtype, copy=False)
    width = np.maximum(str_len(a), width)
    out_dtype = f"{a.dtype.char}{width.max()}"
    shape = np.broadcast_shapes(a.shape, width.shape, fillchar.shape)
    out = np.empty_like(a, shape=shape, dtype=out_dtype)

    return _center(a, width, fillchar, out=out)


@set_module("numpy.strings")
def ljust(a, width, fillchar=' '):
    """
    Return an array with the elements of `a` left-justified in a
    string of length `width`.

    Parameters
    ----------
    a : array-like, with ``StringDType``, ``bytes_``, or ``str_`` dtype

    width : array_like, with any integer dtype
        The length of the resulting strings, unless ``width < str_len(a)``.
    fillchar : array-like, with ``StringDType``, ``bytes_``, or ``str_`` dtype
        Optional character to use for padding (default is space).

    Returns
    -------
    out : ndarray
        Output array of ``StringDType``, ``bytes_`` or ``str_`` dtype,
        depending on input types

    See Also
    --------
    str.ljust

    Notes
    -----
    While it is possible for ``a`` and ``fillchar`` to have different dtypes,
    passing a non-ASCII character in ``fillchar`` when ``a`` is of dtype "S"
    is not allowed, and a ``ValueError`` is raised.

    Examples
    --------
    >>> import numpy as np
    >>> c = np.array(['aAaAaA', '  aA  ', 'abBABba'])
    >>> np.strings.ljust(c, width=3)
    array(['aAaAaA', '  aA  ', 'abBABba'], dtype='<U7')
    >>> np.strings.ljust(c, width=9)
    array(['aAaAaA   ', '  aA     ', 'abBABba  '], dtype='<U9')

    """
    width = np.asanyarray(width)
    if not np.issubdtype(width.dtype, np.integer):
        raise TypeError(f"unsupported type {width.dtype} for operand 'width'")

    a = np.asanyarray(a)
    fillchar = np.asanyarray(fillchar)

    if np.any(str_len(fillchar) != 1):
        raise TypeError(
            "The fill character must be exactly one character long")

    if np.result_type(a, fillchar).char == "T":
        return _ljust(a, width, fillchar)

    fillchar = fillchar.astype(a.dtype, copy=False)
    width = np.maximum(str_len(a), width)
    shape = np.broadcast_shapes(a.shape, width.shape, fillchar.shape)
    out_dtype = f"{a.dtype.char}{width.max()}"
    out = np.empty_like(a, shape=shape, dtype=out_dtype)

    return _ljust(a, width, fillchar, out=out)


@set_module("numpy.strings")
def rjust(a, width, fillchar=' '):
    """
    Return an array with the elements of `a` right-justified in a
    string of length `width`.

    Parameters
    ----------
    a : array-like, with ``StringDType``, ``bytes_``, or ``str_`` dtype

    width : array_like, with any integer dtype
        The length of the resulting strings, unless ``width < str_len(a)``.
    fillchar : array-like, with ``StringDType``, ``bytes_``, or ``str_`` dtype
        Optional padding character to use (default is space).

    Returns
    -------
    out : ndarray
        Output array of ``StringDType``, ``bytes_`` or ``str_`` dtype,
        depending on input types

    See Also
    --------
    str.rjust

    Notes
    -----
    While it is possible for ``a`` and ``fillchar`` to have different dtypes,
    passing a non-ASCII character in ``fillchar`` when ``a`` is of dtype "S"
    is not allowed, and a ``ValueError`` is raised.

    Examples
    --------
    >>> import numpy as np
    >>> a = np.array(['aAaAaA', '  aA  ', 'abBABba'])
    >>> np.strings.rjust(a, width=3)
    array(['aAaAaA', '  aA  ', 'abBABba'], dtype='<U7')
    >>> np.strings.rjust(a, width=9)
    array(['   aAaAaA', '     aA  ', '  abBABba'], dtype='<U9')

    """
    width = np.asanyarray(width)
    if not np.issubdtype(width.dtype, np.integer):
        raise TypeError(f"unsupported type {width.dtype} for operand 'width'")

    a = np.asanyarray(a)
    fillchar = np.asanyarray(fillchar)

    if np.any(str_len(fillchar) != 1):
        raise TypeError(
            "The fill character must be exactly one character long")

    if np.result_type(a, fillchar).char == "T":
        return _rjust(a, width, fillchar)

    fillchar = fillchar.astype(a.dtype, copy=False)
    width = np.maximum(str_len(a), width)
    shape = np.broadcast_shapes(a.shape, width.shape, fillchar.shape)
    out_dtype = f"{a.dtype.char}{width.max()}"
    out = np.empty_like(a, shape=shape, dtype=out_dtype)

    return _rjust(a, width, fillchar, out=out)


@set_module("numpy.strings")
def zfill(a, width):
    """
    Return the numeric string left-filled with zeros. A leading
    sign prefix (``+``/``-``) is handled by inserting the padding
    after the sign character rather than before.

    Parameters
    ----------
    a : array-like, with ``StringDType``, ``bytes_``, or ``str_`` dtype

    width : array_like, with any integer dtype
        Width of string to left-fill elements in `a`.

    Returns
    -------
    out : ndarray
        Output array of ``StringDType``, ``bytes_`` or ``str_`` dtype,
        depending on input type

    See Also
    --------
    str.zfill

    Examples
    --------
    >>> import numpy as np
    >>> np.strings.zfill(['1', '-1', '+1'], 3)
    array(['001', '-01', '+01'], dtype='<U3')

    """
    width = np.asanyarray(width)
    if not np.issubdtype(width.dtype, np.integer):
        raise TypeError(f"unsupported type {width.dtype} for operand 'width'")

    a = np.asanyarray(a)

    if a.dtype.char == "T":
        return _zfill(a, width)

    width = np.maximum(str_len(a), width)
    shape = np.broadcast_shapes(a.shape, width.shape)
    out_dtype = f"{a.dtype.char}{width.max()}"
    out = np.empty_like(a, shape=shape, dtype=out_dtype)
    return _zfill(a, width, out=out)


@set_module("numpy.strings")
def lstrip(a, chars=None):
    """
    For each element in `a`, return a copy with the leading characters
    removed.

    Parameters
    ----------
    a : array-like, with ``StringDType``, ``bytes_``, or ``str_`` dtype
    chars : scalar with the same dtype as ``a``, optional
       The ``chars`` argument is a string specifying the set of
       characters to be removed. If ``None``, the ``chars``
       argument defaults to removing whitespace. The ``chars`` argument
       is not a prefix or suffix; rather, all combinations of its
       values are stripped.

    Returns
    -------
    out : ndarray
        Output array of ``StringDType``, ``bytes_`` or ``str_`` dtype,
        depending on input types

    See Also
    --------
    str.lstrip

    Examples
    --------
    >>> import numpy as np
    >>> c = np.array(['aAaAaA', '  aA  ', 'abBABba'])
    >>> c
    array(['aAaAaA', '  aA  ', 'abBABba'], dtype='<U7')
    # The 'a' variable is unstripped from c[1] because of leading whitespace.
    >>> np.strings.lstrip(c, 'a')
    array(['AaAaA', '  aA  ', 'bBABba'], dtype='<U7')
    >>> np.strings.lstrip(c, 'A') # leaves c unchanged
    array(['aAaAaA', '  aA  ', 'abBABba'], dtype='<U7')
    >>> (np.strings.lstrip(c, ' ') == np.strings.lstrip(c, '')).all()
    np.False_
    >>> (np.strings.lstrip(c, ' ') == np.strings.lstrip(c)).all()
    np.True_

    """
    if chars is None:
        return _lstrip_whitespace(a)
    return _lstrip_chars(a, chars)


@set_module("numpy.strings")
def rstrip(a, chars=None):
    """
    For each element in `a`, return a copy with the trailing characters
    removed.

    Parameters
    ----------
    a : array-like, with ``StringDType``, ``bytes_``, or ``str_`` dtype
    chars : scalar with the same dtype as ``a``, optional
       The ``chars`` argument is a string specifying the set of
       characters to be removed. If ``None``, the ``chars``
       argument defaults to removing whitespace. The ``chars`` argument
       is not a prefix or suffix; rather, all combinations of its
       values are stripped.

    Returns
    -------
    out : ndarray
        Output array of ``StringDType``, ``bytes_`` or ``str_`` dtype,
        depending on input types

    See Also
    --------
    str.rstrip

    Examples
    --------
    >>> import numpy as np
    >>> c = np.array(['aAaAaA', 'abBABba'])
    >>> c
    array(['aAaAaA', 'abBABba'], dtype='<U7')
    >>> np.strings.rstrip(c, 'a')
    array(['aAaAaA', 'abBABb'], dtype='<U7')
    >>> np.strings.rstrip(c, 'A')
    array(['aAaAa', 'abBABba'], dtype='<U7')

    """
    if chars is None:
        return _rstrip_whitespace(a)
    return _rstrip_chars(a, chars)


@set_module("numpy.strings")
def strip(a, chars=None):
    """
    For each element in `a`, return a copy with the leading and
    trailing characters removed.

    Parameters
    ----------
    a : array-like, with ``StringDType``, ``bytes_``, or ``str_`` dtype
    chars : scalar with the same dtype as ``a``, optional
       The ``chars`` argument is a string specifying the set of
       characters to be removed. If ``None``, the ``chars``
       argument defaults to removing whitespace. The ``chars`` argument
       is not a prefix or suffix; rather, all combinations of its
       values are stripped.

    Returns
    -------
    out : ndarray
        Output array of ``StringDType``, ``bytes_`` or ``str_`` dtype,
        depending on input types

    See Also
    --------
    str.strip

    Examples
    --------
    >>> import numpy as np
    >>> c = np.array(['aAaAaA', '  aA  ', 'abBABba'])
    >>> c
    array(['aAaAaA', '  aA  ', 'abBABba'], dtype='<U7')
    >>> np.strings.strip(c)
    array(['aAaAaA', 'aA', 'abBABba'], dtype='<U7')
    # 'a' unstripped from c[1] because of leading whitespace.
    >>> np.strings.strip(c, 'a')
    array(['AaAaA', '  aA  ', 'bBABb'], dtype='<U7')
    # 'A' unstripped from c[1] because of trailing whitespace.
    >>> np.strings.strip(c, 'A')
    array(['aAaAa', '  aA  ', 'abBABba'], dtype='<U7')

    """
    if chars is None:
        return _strip_whitespace(a)
    return _strip_chars(a, chars)


@set_module("numpy.strings")
def upper(a):
    """
    Return an array with the elements converted to uppercase.

    Calls :meth:`str.upper` element-wise.

    For 8-bit strings, this method is locale-dependent.

    Parameters
    ----------
    a : array-like, with ``StringDType``, ``bytes_``, or ``str_`` dtype
        Input array.

    Returns
    -------
    out : ndarray
        Output array of ``StringDType``, ``bytes_`` or ``str_`` dtype,
        depending on input types

    See Also
    --------
    str.upper

    Examples
    --------
    >>> import numpy as np
    >>> c = np.array(['a1b c', '1bca', 'bca1']); c
    array(['a1b c', '1bca', 'bca1'], dtype='<U5')
    >>> np.strings.upper(c)
    array(['A1B C', '1BCA', 'BCA1'], dtype='<U5')

    """
    a_arr = np.asarray(a)
    return _vec_string(a_arr, a_arr.dtype, 'upper')


@set_module("numpy.strings")
def lower(a):
    """
    Return an array with the elements converted to lowercase.

    Call :meth:`str.lower` element-wise.

    For 8-bit strings, this method is locale-dependent.

    Parameters
    ----------
    a : array-like, with ``StringDType``, ``bytes_``, or ``str_`` dtype
        Input array.

    Returns
    -------
    out : ndarray
        Output array of ``StringDType``, ``bytes_`` or ``str_`` dtype,
        depending on input types

    See Also
    --------
    str.lower

    Examples
    --------
    >>> import numpy as np
    >>> c = np.array(['A1B C', '1BCA', 'BCA1']); c
    array(['A1B C', '1BCA', 'BCA1'], dtype='<U5')
    >>> np.strings.lower(c)
    array(['a1b c', '1bca', 'bca1'], dtype='<U5')

    """
    a_arr = np.asarray(a)
    return _vec_string(a_arr, a_arr.dtype, 'lower')


@set_module("numpy.strings")
def swapcase(a):
    """
    Return element-wise a copy of the string with
    uppercase characters converted to lowercase and vice versa.

    Calls :meth:`str.swapcase` element-wise.

    For 8-bit strings, this method is locale-dependent.

    Parameters
    ----------
    a : array-like, with ``StringDType``, ``bytes_``, or ``str_`` dtype
        Input array.

    Returns
    -------
    out : ndarray
        Output array of ``StringDType``, ``bytes_`` or ``str_`` dtype,
        depending on input types

    See Also
    --------
    str.swapcase

    Examples
    --------
    >>> import numpy as np
    >>> c=np.array(['a1B c','1b Ca','b Ca1','cA1b'],'S5'); c
    array(['a1B c', '1b Ca', 'b Ca1', 'cA1b'],
        dtype='|S5')
    >>> np.strings.swapcase(c)
    array(['A1b C', '1B cA', 'B cA1', 'Ca1B'],
        dtype='|S5')

    """
    a_arr = np.asarray(a)
    return _vec_string(a_arr, a_arr.dtype, 'swapcase')


@set_module("numpy.strings")
def capitalize(a):
    """
    Return a copy of ``a`` with only the first character of each element
    capitalized.

    Calls :meth:`str.capitalize` element-wise.

    For byte strings, this method is locale-dependent.

    Parameters
    ----------
    a : array-like, with ``StringDType``, ``bytes_``, or ``str_`` dtype
        Input array of strings to capitalize.

    Returns
    -------
    out : ndarray
        Output array of ``StringDType``, ``bytes_`` or ``str_`` dtype,
        depending on input types

    See Also
    --------
    str.capitalize

    Examples
    --------
    >>> import numpy as np
    >>> c = np.array(['a1b2','1b2a','b2a1','2a1b'],'S4'); c
    array(['a1b2', '1b2a', 'b2a1', '2a1b'],
        dtype='|S4')
    >>> np.strings.capitalize(c)
    array(['A1b2', '1b2a', 'B2a1', '2a1b'],
        dtype='|S4')

    """
    a_arr = np.asarray(a)
    return _vec_string(a_arr, a_arr.dtype, 'capitalize')


@set_module("numpy.strings")
def title(a):
    """
    Return element-wise title cased version of string or unicode.

    Title case words start with uppercase characters, all remaining cased
    characters are lowercase.

    Calls :meth:`str.title` element-wise.

    For 8-bit strings, this method is locale-dependent.

    Parameters
    ----------
    a : array-like, with ``StringDType``, ``bytes_``, or ``str_`` dtype
        Input array.

    Returns
    -------
    out : ndarray
        Output array of ``StringDType``, ``bytes_`` or ``str_`` dtype,
        depending on input types

    See Also
    --------
    str.title

    Examples
    --------
    >>> import numpy as np
    >>> c=np.array(['a1b c','1b ca','b ca1','ca1b'],'S5'); c
    array(['a1b c', '1b ca', 'b ca1', 'ca1b'],
        dtype='|S5')
    >>> np.strings.title(c)
    array(['A1B C', '1B Ca', 'B Ca1', 'Ca1B'],
        dtype='|S5')

    """
    a_arr = np.asarray(a)
    return _vec_string(a_arr, a_arr.dtype, 'title')


@set_module("numpy.strings")
def replace(a, old, new, count=-1):
    """
    For each element in ``a``, return a copy of the string with
    occurrences of substring ``old`` replaced by ``new``.

    Parameters
    ----------
    a : array_like, with ``bytes_`` or ``str_`` dtype

    old, new : array_like, with ``bytes_`` or ``str_`` dtype

    count : array_like, with ``int_`` dtype
        If the optional argument ``count`` is given, only the first
        ``count`` occurrences are replaced.

    Returns
    -------
    out : ndarray
        Output array of ``StringDType``, ``bytes_`` or ``str_`` dtype,
        depending on input types

    See Also
    --------
    str.replace

    Examples
    --------
    >>> import numpy as np
    >>> a = np.array(["That is a mango", "Monkeys eat mangos"])
    >>> np.strings.replace(a, 'mango', 'banana')
    array(['That is a banana', 'Monkeys eat bananas'], dtype='<U19')

    >>> a = np.array(["The dish is fresh", "This is it"])
    >>> np.strings.replace(a, 'is', 'was')
    array(['The dwash was fresh', 'Thwas was it'], dtype='<U19')

    """
    count = np.asanyarray(count)
    if not np.issubdtype(count.dtype, np.integer):
        raise TypeError(f"unsupported type {count.dtype} for operand 'count'")

    arr = np.asanyarray(a)
    old_dtype = getattr(old, 'dtype', None)
    old = np.asanyarray(old)
    new_dtype = getattr(new, 'dtype', None)
    new = np.asanyarray(new)

    if np.result_type(arr, old, new).char == "T":
        return _replace(arr, old, new, count)

    a_dt = arr.dtype
    old = old.astype(old_dtype if old_dtype else a_dt, copy=False)
    new = new.astype(new_dtype if new_dtype else a_dt, copy=False)
    max_int64 = np.iinfo(np.int64).max
    counts = _count_ufunc(arr, old, 0, max_int64)
    counts = np.where(count < 0, counts, np.minimum(counts, count))
    buffersizes = str_len(arr) + counts * (str_len(new) - str_len(old))
    out_dtype = f"{arr.dtype.char}{buffersizes.max()}"
    out = np.empty_like(arr, shape=buffersizes.shape, dtype=out_dtype)

    return _replace(arr, old, new, counts, out=out)


def _join(sep, seq):
    """
    Return a string which is the concatenation of the strings in the
    sequence `seq`.

    Calls :meth:`str.join` element-wise.

    Parameters
    ----------
    sep : array-like, with ``StringDType``, ``bytes_``, or ``str_`` dtype
    seq : array-like, with ``StringDType``, ``bytes_``, or ``str_`` dtype

    Returns
    -------
    out : ndarray
        Output array of ``StringDType``, ``bytes_`` or ``str_`` dtype,
        depending on input types

    See Also
    --------
    str.join

    Examples
    --------
    >>> import numpy as np
    >>> np.strings.join('-', 'osd')  # doctest: +SKIP
    array('o-s-d', dtype='<U5')  # doctest: +SKIP

    >>> np.strings.join(['-', '.'], ['ghc', 'osd'])  # doctest: +SKIP
    array(['g-h-c', 'o.s.d'], dtype='<U5')  # doctest: +SKIP

    """
    return _to_bytes_or_str_array(
        _vec_string(sep, np.object_, 'join', (seq,)), seq)


def _split(a, sep=None, maxsplit=None):
    """
    For each element in `a`, return a list of the words in the
    string, using `sep` as the delimiter string.

    Calls :meth:`str.split` element-wise.

    Parameters
    ----------
    a : array-like, with ``StringDType``, ``bytes_``, or ``str_`` dtype

    sep : str or unicode, optional
       If `sep` is not specified or None, any whitespace string is a
       separator.

    maxsplit : int, optional
        If `maxsplit` is given, at most `maxsplit` splits are done.

    Returns
    -------
    out : ndarray
        Array of list objects

    Examples
    --------
    >>> import numpy as np
    >>> x = np.array("Numpy is nice!")
    >>> np.strings.split(x, " ")  # doctest: +SKIP
    array(list(['Numpy', 'is', 'nice!']), dtype=object)  # doctest: +SKIP

    >>> np.strings.split(x, " ", 1)  # doctest: +SKIP
    array(list(['Numpy', 'is nice!']), dtype=object)  # doctest: +SKIP

    See Also
    --------
    str.split, rsplit

    """
    # This will return an array of lists of different sizes, so we
    # leave it as an object array
    return _vec_string(
        a, np.object_, 'split', [sep] + _clean_args(maxsplit))


def _rsplit(a, sep=None, maxsplit=None):
    """
    For each element in `a`, return a list of the words in the
    string, using `sep` as the delimiter string.

    Calls :meth:`str.rsplit` element-wise.

    Except for splitting from the right, `rsplit`
    behaves like `split`.

    Parameters
    ----------
    a : array-like, with ``StringDType``, ``bytes_``, or ``str_`` dtype

    sep : str or unicode, optional
        If `sep` is not specified or None, any whitespace string
        is a separator.
    maxsplit : int, optional
        If `maxsplit` is given, at most `maxsplit` splits are done,
        the rightmost ones.

    Returns
    -------
    out : ndarray
        Array of list objects

    See Also
    --------
    str.rsplit, split

    Examples
    --------
    >>> import numpy as np
    >>> a = np.array(['aAaAaA', 'abBABba'])
    >>> np.strings.rsplit(a, 'A')  # doctest: +SKIP
    array([list(['a', 'a', 'a', '']),  # doctest: +SKIP
           list(['abB', 'Bba'])], dtype=object)  # doctest: +SKIP

    """
    # This will return an array of lists of different sizes, so we
    # leave it as an object array
    return _vec_string(
        a, np.object_, 'rsplit', [sep] + _clean_args(maxsplit))


def _splitlines(a, keepends=None):
    """
    For each element in `a`, return a list of the lines in the
    element, breaking at line boundaries.

    Calls :meth:`str.splitlines` element-wise.

    Parameters
    ----------
    a : array-like, with ``StringDType``, ``bytes_``, or ``str_`` dtype

    keepends : bool, optional
        Line breaks are not included in the resulting list unless
        keepends is given and true.

    Returns
    -------
    out : ndarray
        Array of list objects

    See Also
    --------
    str.splitlines

    Examples
    --------
    >>> np.char.splitlines("first line\\nsecond line")
    array(list(['first line', 'second line']), dtype=object)
    >>> a = np.array(["first\\nsecond", "third\\nfourth"])
    >>> np.char.splitlines(a)
    array([list(['first', 'second']), list(['third', 'fourth'])], dtype=object)

    """
    return _vec_string(
        a, np.object_, 'splitlines', _clean_args(keepends))


@set_module("numpy.strings")
def partition(a, sep):
    """
    Partition each element in ``a`` around ``sep``.

    For each element in ``a``, split the element at the first
    occurrence of ``sep``, and return a 3-tuple containing the part
    before the separator, the separator itself, and the part after
    the separator. If the separator is not found, the first item of
    the tuple will contain the whole string, and the second and third
    ones will be the empty string.

    Parameters
    ----------
    a : array-like, with ``StringDType``, ``bytes_``, or ``str_`` dtype
        Input array
    sep : array-like, with ``StringDType``, ``bytes_``, or ``str_`` dtype
        Separator to split each string element in ``a``.

    Returns
    -------
    out : 3-tuple:
        - array with ``StringDType``, ``bytes_`` or ``str_`` dtype with the
          part before the separator
        - array with ``StringDType``, ``bytes_`` or ``str_`` dtype with the
          separator
        - array with ``StringDType``, ``bytes_`` or ``str_`` dtype with the
          part after the separator

    See Also
    --------
    str.partition

    Examples
    --------
    >>> import numpy as np
    >>> x = np.array(["Numpy is nice!"])
    >>> np.strings.partition(x, " ")
    (array(['Numpy'], dtype='<U5'),
     array([' '], dtype='<U1'),
     array(['is nice!'], dtype='<U8'))

    """
    a = np.asanyarray(a)
    sep = np.asanyarray(sep)

    if np.result_type(a, sep).char == "T":
        return _partition(a, sep)

    sep = sep.astype(a.dtype, copy=False)
    pos = _find_ufunc(a, sep, 0, MAX)
    a_len = str_len(a)
    sep_len = str_len(sep)

    not_found = pos < 0
    buffersizes1 = np.where(not_found, a_len, pos)
    buffersizes3 = np.where(not_found, 0, a_len - pos - sep_len)

    out_dtype = ",".join([f"{a.dtype.char}{n}" for n in (
        buffersizes1.max(),
        1 if np.all(not_found) else sep_len.max(),
        buffersizes3.max(),
    )])
    shape = np.broadcast_shapes(a.shape, sep.shape)
    out = np.empty_like(a, shape=shape, dtype=out_dtype)
    return _partition_index(a, sep, pos, out=(out["f0"], out["f1"], out["f2"]))


@set_module("numpy.strings")
def rpartition(a, sep):
    """
    Partition (split) each element around the right-most separator.

    For each element in ``a``, split the element at the last
    occurrence of ``sep``, and return a 3-tuple containing the part
    before the separator, the separator itself, and the part after
    the separator. If the separator is not found, the third item of
    the tuple will contain the whole string, and the first and second
    ones will be the empty string.

    Parameters
    ----------
    a : array-like, with ``StringDType``, ``bytes_``, or ``str_`` dtype
        Input array
    sep : array-like, with ``StringDType``, ``bytes_``, or ``str_`` dtype
        Separator to split each string element in ``a``.

    Returns
    -------
    out : 3-tuple:
        - array with ``StringDType``, ``bytes_`` or ``str_`` dtype with the
          part before the separator
        - array with ``StringDType``, ``bytes_`` or ``str_`` dtype with the
          separator
        - array with ``StringDType``, ``bytes_`` or ``str_`` dtype with the
          part after the separator

    See Also
    --------
    str.rpartition

    Examples
    --------
    >>> import numpy as np
    >>> a = np.array(['aAaAaA', '  aA  ', 'abBABba'])
    >>> np.strings.rpartition(a, 'A')
    (array(['aAaAa', '  a', 'abB'], dtype='<U5'),
     array(['A', 'A', 'A'], dtype='<U1'),
     array(['', '  ', 'Bba'], dtype='<U3'))

    """
    a = np.asanyarray(a)
    sep = np.asanyarray(sep)

    if np.result_type(a, sep).char == "T":
        return _rpartition(a, sep)

    sep = sep.astype(a.dtype, copy=False)
    pos = _rfind_ufunc(a, sep, 0, MAX)
    a_len = str_len(a)
    sep_len = str_len(sep)

    not_found = pos < 0
    buffersizes1 = np.where(not_found, 0, pos)
    buffersizes3 = np.where(not_found, a_len, a_len - pos - sep_len)

    out_dtype = ",".join([f"{a.dtype.char}{n}" for n in (
        buffersizes1.max(),
        1 if np.all(not_found) else sep_len.max(),
        buffersizes3.max(),
    )])
    shape = np.broadcast_shapes(a.shape, sep.shape)
    out = np.empty_like(a, shape=shape, dtype=out_dtype)
    return _rpartition_index(
        a, sep, pos, out=(out["f0"], out["f1"], out["f2"]))


@set_module("numpy.strings")
def translate(a, table, deletechars=None):
    """
    For each element in `a`, return a copy of the string where all
    characters occurring in the optional argument `deletechars` are
    removed, and the remaining characters have been mapped through the
    given translation table.

    Calls :meth:`str.translate` element-wise.

    Parameters
    ----------
    a : array-like, with `np.bytes_` or `np.str_` dtype

    table : str of length 256

    deletechars : str

    Returns
    -------
    out : ndarray
        Output array of str or unicode, depending on input type

    See Also
    --------
    str.translate

    Examples
    --------
    >>> import numpy as np
    >>> a = np.array(['a1b c', '1bca', 'bca1'])
    >>> table = a[0].maketrans('abc', '123')
    >>> deletechars = ' '
    >>> np.char.translate(a, table, deletechars)
    array(['112 3', '1231', '2311'], dtype='<U5')

    """
    a_arr = np.asarray(a)
    if issubclass(a_arr.dtype.type, np.str_):
        return _vec_string(
            a_arr, a_arr.dtype, 'translate', (table,))
    else:
        return _vec_string(
            a_arr,
            a_arr.dtype,
            'translate',
            [table] + _clean_args(deletechars)
        )
```
