## Supplementary software v0.2.1 for "Virtual control arms for paediatric myopia trials: external validation of axial-elongation models": strings.pyi

```
from typing import Any, overload, TypeAlias

import numpy as np
from numpy._typing import (
    NDArray,
    _ArrayLikeStr_co as U_co,
    _ArrayLikeBytes_co as S_co,
    _ArrayLikeInt_co as i_co,
    _ArrayLikeString_co as T_co,
    _ArrayLikeAnyString_co as UST_co,
    _Shape,
    _SupportsArray,
)

__all__ = [
    "add",
    "capitalize",
    "center",
    "count",
    "decode",
    "encode",
    "endswith",
    "equal",
    "expandtabs",
    "find",
    "greater",
    "greater_equal",
    "index",
    "isalnum",
    "isalpha",
    "isdecimal",
    "isdigit",
    "islower",
    "isnumeric",
    "isspace",
    "istitle",
    "isupper",
    "less",
    "less_equal",
    "ljust",
    "lower",
    "lstrip",
    "mod",
    "multiply",
    "not_equal",
    "partition",
    "replace",
    "rfind",
    "rindex",
    "rjust",
    "rpartition",
    "rstrip",
    "startswith",
    "str_len",
    "strip",
    "swapcase",
    "title",
    "translate",
    "upper",
    "zfill",
]

_StringDTypeArray: TypeAlias = np.ndarray[_Shape, np.dtypes.StringDType]
_StringDTypeSupportsArray: TypeAlias = _SupportsArray[np.dtypes.StringDType]
_StringDTypeOrUnicodeArray: TypeAlias = np.ndarray[_Shape, np.dtype[np.str_]] | _StringDTypeArray

@overload
def equal(x1: U_co, x2: U_co) -> NDArray[np.bool]: ...
@overload
def equal(x1: S_co, x2: S_co) -> NDArray[np.bool]: ...
@overload
def equal(x1: T_co, x2: T_co) -> NDArray[np.bool]: ...

@overload
def not_equal(x1: U_co, x2: U_co) -> NDArray[np.bool]: ...
@overload
def not_equal(x1: S_co, x2: S_co) -> NDArray[np.bool]: ...
@overload
def not_equal(x1: T_co, x2: T_co) -> NDArray[np.bool]: ...

@overload
def greater_equal(x1: U_co, x2: U_co) -> NDArray[np.bool]: ...
@overload
def greater_equal(x1: S_co, x2: S_co) -> NDArray[np.bool]: ...
@overload
def greater_equal(x1: T_co, x2: T_co) -> NDArray[np.bool]: ...

@overload
def less_equal(x1: U_co, x2: U_co) -> NDArray[np.bool]: ...
@overload
def less_equal(x1: S_co, x2: S_co) -> NDArray[np.bool]: ...
@overload
def less_equal(x1: T_co, x2: T_co) -> NDArray[np.bool]: ...

@overload
def greater(x1: U_co, x2: U_co) -> NDArray[np.bool]: ...
@overload
def greater(x1: S_co, x2: S_co) -> NDArray[np.bool]: ...
@overload
def greater(x1: T_co, x2: T_co) -> NDArray[np.bool]: ...

@overload
def less(x1: U_co, x2: U_co) -> NDArray[np.bool]: ...
@overload
def less(x1: S_co, x2: S_co) -> NDArray[np.bool]: ...
@overload
def less(x1: T_co, x2: T_co) -> NDArray[np.bool]: ...

@overload
def add(x1: U_co, x2: U_co) -> NDArray[np.str_]: ...
@overload
def add(x1: S_co, x2: S_co) -> NDArray[np.bytes_]: ...
@overload
def add(x1: _StringDTypeSupportsArray, x2: _StringDTypeSupportsArray) -> _StringDTypeArray: ...
@overload
def add(x1: T_co, x2: T_co) -> _StringDTypeOrUnicodeArray: ...

@overload
def multiply(a: U_co, i: i_co) -> NDArray[np.str_]: ...
@overload
def multiply(a: S_co, i: i_co) -> NDArray[np.bytes_]: ...
@overload
def multiply(a: _StringDTypeSupportsArray, i: i_co) -> _StringDTypeArray: ...
@overload
def multiply(a: T_co, i: i_co) -> _StringDTypeOrUnicodeArray: ...

@overload
def mod(a: U_co, value: object) -> NDArray[np.str_]: ...
@overload
def mod(a: S_co, value: object) -> NDArray[np.bytes_]: ...
@overload
def mod(a: _StringDTypeSupportsArray, value: object) -> _StringDTypeArray: ...
@overload
def mod(a: T_co, value: object) -> _StringDTypeOrUnicodeArray: ...

def isalpha(x: UST_co) -> NDArray[np.bool]: ...
def isalnum(a: UST_co) -> NDArray[np.bool]: ...
def isdigit(x: UST_co) -> NDArray[np.bool]: ...
def isspace(x: UST_co) -> NDArray[np.bool]: ...
def isdecimal(x: U_co | T_co) -> NDArray[np.bool]: ...
def isnumeric(x: U_co | T_co) -> NDArray[np.bool]: ...
def islower(a: UST_co) -> NDArray[np.bool]: ...
def istitle(a: UST_co) -> NDArray[np.bool]: ...
def isupper(a: UST_co) -> NDArray[np.bool]: ...

def str_len(x: UST_co) -> NDArray[np.int_]: ...

@overload
def find(
    a: U_co,
    sub: U_co,
    start: i_co = ...,
    end: i_co | None = ...,
) -> NDArray[np.int_]: ...
@overload
def find(
    a: S_co,
    sub: S_co,
    start: i_co = ...,
    end: i_co | None = ...,
) -> NDArray[np.int_]: ...
@overload
def find(
    a: T_co,
    sub: T_co,
    start: i_co = ...,
    end: i_co | None = ...,
) -> NDArray[np.int_]: ...

@overload
def rfind(
    a: U_co,
    sub: U_co,
    start: i_co = ...,
    end: i_co | None = ...,
) -> NDArray[np.int_]: ...
@overload
def rfind(
    a: S_co,
    sub: S_co,
    start: i_co = ...,
    end: i_co | None = ...,
) -> NDArray[np.int_]: ...
@overload
def rfind(
    a: T_co,
    sub: T_co,
    start: i_co = ...,
    end: i_co | None = ...,
) -> NDArray[np.int_]: ...

@overload
def index(
    a: U_co,
    sub: U_co,
    start: i_co = ...,
    end: i_co | None = ...,
) -> NDArray[np.int_]: ...
@overload
def index(
    a: S_co,
    sub: S_co,
    start: i_co = ...,
    end: i_co | None = ...,
) -> NDArray[np.int_]: ...
@overload
def index(
    a: T_co,
    sub: T_co,
    start: i_co = ...,
    end: i_co | None = ...,
) -> NDArray[np.int_]: ...

@overload
def rindex(
    a: U_co,
    sub: U_co,
    start: i_co = ...,
    end: i_co | None = ...,
) -> NDArray[np.int_]: ...
@overload
def rindex(
    a: S_co,
    sub: S_co,
    start: i_co = ...,
    end: i_co | None = ...,
) -> NDArray[np.int_]: ...
@overload
def rindex(
    a: T_co,
    sub: T_co,
    start: i_co = ...,
    end: i_co | None = ...,
) -> NDArray[np.int_]: ...

@overload
def count(
    a: U_co,
    sub: U_co,
    start: i_co = ...,
    end: i_co | None = ...,
) -> NDArray[np.int_]: ...
@overload
def count(
    a: S_co,
    sub: S_co,
    start: i_co = ...,
    end: i_co | None = ...,
) -> NDArray[np.int_]: ...
@overload
def count(
    a: T_co,
    sub: T_co,
    start: i_co = ...,
    end: i_co | None = ...,
) -> NDArray[np.int_]: ...

@overload
def startswith(
    a: U_co,
    prefix: U_co,
    start: i_co = ...,
    end: i_co | None = ...,
) -> NDArray[np.bool]: ...
@overload
def startswith(
    a: S_co,
    prefix: S_co,
    start: i_co = ...,
    end: i_co | None = ...,
) -> NDArray[np.bool]: ...
@overload
def startswith(
    a: T_co,
    prefix: T_co,
    start: i_co = ...,
    end: i_co | None = ...,
) -> NDArray[np.bool]: ...

@overload
def endswith(
    a: U_co,
    suffix: U_co,
    start: i_co = ...,
    end: i_co | None = ...,
) -> NDArray[np.bool]: ...
@overload
def endswith(
    a: S_co,
    suffix: S_co,
    start: i_co = ...,
    end: i_co | None = ...,
) -> NDArray[np.bool]: ...
@overload
def endswith(
    a: T_co,
    suffix: T_co,
    start: i_co = ...,
    end: i_co | None = ...,
) -> NDArray[np.bool]: ...

def decode(
    a: S_co,
    encoding: str | None = None,
    errors: str | None = None,
) -> NDArray[np.str_]: ...
def encode(
    a: U_co | T_co,
    encoding: str | None = None,
    errors: str | None = None,
) -> NDArray[np.bytes_]: ...

@overload
def expandtabs(a: U_co, tabsize: i_co = ...) -> NDArray[np.str_]: ...
@overload
def expandtabs(a: S_co, tabsize: i_co = ...) -> NDArray[np.bytes_]: ...
@overload
def expandtabs(a: _StringDTypeSupportsArray, tabsize: i_co = ...) -> _StringDTypeArray: ...
@overload
def expandtabs(a: T_co, tabsize: i_co = ...) -> _StringDTypeOrUnicodeArray: ...

@overload
def center(a: U_co, width: i_co, fillchar: UST_co = " ") -> NDArray[np.str_]: ...
@overload
def center(a: S_co, width: i_co, fillchar: UST_co = " ") -> NDArray[np.bytes_]: ...
@overload
def center(a: _StringDTypeSupportsArray, width: i_co, fillchar: UST_co = " ") -> _StringDTypeArray: ...
@overload
def center(a: T_co, width: i_co, fillchar: UST_co = " ") -> _StringDTypeOrUnicodeArray: ...

@overload
def ljust(a: U_co, width: i_co, fillchar: UST_co = " ") -> NDArray[np.str_]: ...
@overload
def ljust(a: S_co, width: i_co, fillchar: UST_co = " ") -> NDArray[np.bytes_]: ...
@overload
def ljust(a: _StringDTypeSupportsArray, width: i_co, fillchar: UST_co = " ") -> _StringDTypeArray: ...
@overload
def ljust(a: T_co, width: i_co, fillchar: UST_co = " ") -> _StringDTypeOrUnicodeArray: ...

@overload
def rjust(a: U_co, width: i_co, fillchar: UST_co = " ") -> NDArray[np.str_]: ...
@overload
def rjust(a: S_co, width: i_co, fillchar: UST_co = " ") -> NDArray[np.bytes_]: ...
@overload
def rjust(a: _StringDTypeSupportsArray, width: i_co, fillchar: UST_co = " ") -> _StringDTypeArray: ...
@overload
def rjust(a: T_co, width: i_co, fillchar: UST_co = " ") -> _StringDTypeOrUnicodeArray: ...

@overload
def lstrip(a: U_co, chars: U_co | None = None) -> NDArray[np.str_]: ...
@overload
def lstrip(a: S_co, chars: S_co | None = None) -> NDArray[np.bytes_]: ...
@overload
def lstrip(a: _StringDTypeSupportsArray, chars: T_co | None = None) -> _StringDTypeArray: ...
@overload
def lstrip(a: T_co, chars: T_co | None = None) -> _StringDTypeOrUnicodeArray: ...

@overload
def rstrip(a: U_co, chars: U_co | None = None) -> NDArray[np.str_]: ...
@overload
def rstrip(a: S_co, chars: S_co | None = None) -> NDArray[np.bytes_]: ...
@overload
def rstrip(a: _StringDTypeSupportsArray, chars: T_co | None = None) -> _StringDTypeArray: ...
@overload
def rstrip(a: T_co, chars: T_co | None = None) -> _StringDTypeOrUnicodeArray: ...

@overload
def strip(a: U_co, chars: U_co | None = None) -> NDArray[np.str_]: ...
@overload
def strip(a: S_co, chars: S_co | None = None) -> NDArray[np.bytes_]: ...
@overload
def strip(a: _StringDTypeSupportsArray, chars: T_co | None = None) -> _StringDTypeArray: ...
@overload
def strip(a: T_co, chars: T_co | None = None) -> _StringDTypeOrUnicodeArray: ...

@overload
def zfill(a: U_co, width: i_co) -> NDArray[np.str_]: ...
@overload
def zfill(a: S_co, width: i_co) -> NDArray[np.bytes_]: ...
@overload
def zfill(a: _StringDTypeSupportsArray, width: i_co) -> _StringDTypeArray: ...
@overload
def zfill(a: T_co, width: i_co) -> _StringDTypeOrUnicodeArray: ...

@overload
def upper(a: U_co) -> NDArray[np.str_]: ...
@overload
def upper(a: S_co) -> NDArray[np.bytes_]: ...
@overload
def upper(a: _StringDTypeSupportsArray) -> _StringDTypeArray: ...
@overload
def upper(a: T_co) -> _StringDTypeOrUnicodeArray: ...

@overload
def lower(a: U_co) -> NDArray[np.str_]: ...
@overload
def lower(a: S_co) -> NDArray[np.bytes_]: ...
@overload
def lower(a: _StringDTypeSupportsArray) -> _StringDTypeArray: ...
@overload
def lower(a: T_co) -> _StringDTypeOrUnicodeArray: ...

@overload
def swapcase(a: U_co) -> NDArray[np.str_]: ...
@overload
def swapcase(a: S_co) -> NDArray[np.bytes_]: ...
@overload
def swapcase(a: _StringDTypeSupportsArray) -> _StringDTypeArray: ...
@overload
def swapcase(a: T_co) -> _StringDTypeOrUnicodeArray: ...

@overload
def capitalize(a: U_co) -> NDArray[np.str_]: ...
@overload
def capitalize(a: S_co) -> NDArray[np.bytes_]: ...
@overload
def capitalize(a: _StringDTypeSupportsArray) -> _StringDTypeArray: ...
@overload
def capitalize(a: T_co) -> _StringDTypeOrUnicodeArray: ...

@overload
def title(a: U_co) -> NDArray[np.str_]: ...
@overload
def title(a: S_co) -> NDArray[np.bytes_]: ...
@overload
def title(a: _StringDTypeSupportsArray) -> _StringDTypeArray: ...
@overload
def title(a: T_co) -> _StringDTypeOrUnicodeArray: ...

@overload
def replace(
    a: U_co,
    old: U_co,
    new: U_co,
    count: i_co = ...,
) -> NDArray[np.str_]: ...
@overload
def replace(
    a: S_co,
    old: S_co,
    new: S_co,
    count: i_co = ...,
) -> NDArray[np.bytes_]: ...
@overload
def replace(
    a: _StringDTypeSupportsArray,
    old: _StringDTypeSupportsArray,
    new: _StringDTypeSupportsArray,
    count: i_co = ...,
) -> _StringDTypeArray: ...
@overload
def replace(
    a: T_co,
    old: T_co,
    new: T_co,
    count: i_co = ...,
) -> _StringDTypeOrUnicodeArray: ...

@overload
def partition(a: U_co, sep: U_co) -> NDArray[np.str_]: ...
@overload
def partition(a: S_co, sep: S_co) -> NDArray[np.bytes_]: ...
@overload
def partition(a: _StringDTypeSupportsArray, sep: _StringDTypeSupportsArray) -> _StringDTypeArray: ...
@overload
def partition(a: T_co, sep: T_co) -> _StringDTypeOrUnicodeArray: ...

@overload
def rpartition(a: U_co, sep: U_co) -> NDArray[np.str_]: ...
@overload
def rpartition(a: S_co, sep: S_co) -> NDArray[np.bytes_]: ...
@overload
def rpartition(a: _StringDTypeSupportsArray, sep: _StringDTypeSupportsArray) -> _StringDTypeArray: ...
@overload
def rpartition(a: T_co, sep: T_co) -> _StringDTypeOrUnicodeArray: ...

@overload
def translate(
    a: U_co,
    table: str,
    deletechars: str | None = None,
) -> NDArray[np.str_]: ...
@overload
def translate(
    a: S_co,
    table: str,
    deletechars: str | None = None,
) -> NDArray[np.bytes_]: ...
@overload
def translate(
    a: _StringDTypeSupportsArray,
    table: str,
    deletechars: str | None = None,
) -> _StringDTypeArray: ...
@overload
def translate(
    a: T_co,
    table: str,
    deletechars: str | None = None,
) -> _StringDTypeOrUnicodeArray: ...
```
