## Supplementary software v0.2.1 for "Virtual control arms for paediatric myopia trials: external validation of axial-elongation models": umath.py

```
"""
Create the numpy._core.umath namespace for backward compatibility. In v1.16
the multiarray and umath c-extension modules were merged into a single
_multiarray_umath extension module. So we replicate the old namespace
by importing from the extension module.

"""

import numpy
from . import _multiarray_umath
from ._multiarray_umath import *  # noqa: F403
# These imports are needed for backward compatibility,
# do not change them. issue gh-11862
# _ones_like is semi-public, on purpose not added to __all__
from ._multiarray_umath import (
    _UFUNC_API, _add_newdoc_ufunc, _ones_like, _get_extobj_dict, _make_extobj,
    _extobj_contextvar)
# These imports are needed for the strip & replace implementations
from ._multiarray_umath import (
    _replace, _strip_whitespace, _lstrip_whitespace, _rstrip_whitespace,
    _strip_chars, _lstrip_chars, _rstrip_chars, _expandtabs_length,
    _expandtabs, _center, _ljust, _rjust, _zfill, _partition, _partition_index,
    _rpartition, _rpartition_index)

__all__ = [
    'absolute', 'add',
    'arccos', 'arccosh', 'arcsin', 'arcsinh', 'arctan', 'arctan2', 'arctanh',
    'bitwise_and', 'bitwise_or', 'bitwise_xor', 'cbrt', 'ceil', 'conj',
    'conjugate', 'copysign', 'cos', 'cosh', 'bitwise_count', 'deg2rad',
    'degrees', 'divide', 'divmod', 'e', 'equal', 'euler_gamma', 'exp', 'exp2',
    'expm1', 'fabs', 'floor', 'floor_divide', 'float_power', 'fmax', 'fmin',
    'fmod', 'frexp', 'frompyfunc', 'gcd', 'greater', 'greater_equal',
    'heaviside', 'hypot', 'invert', 'isfinite', 'isinf', 'isnan', 'isnat',
    'lcm', 'ldexp', 'left_shift', 'less', 'less_equal', 'log', 'log10',
    'log1p', 'log2', 'logaddexp', 'logaddexp2', 'logical_and', 'logical_not',
    'logical_or', 'logical_xor', 'matvec', 'maximum', 'minimum', 'mod', 'modf',
    'multiply', 'negative', 'nextafter', 'not_equal', 'pi', 'positive',
    'power', 'rad2deg', 'radians', 'reciprocal', 'remainder', 'right_shift',
    'rint', 'sign', 'signbit', 'sin', 'sinh', 'spacing', 'sqrt', 'square',
    'subtract', 'tan', 'tanh', 'true_divide', 'trunc', 'vecdot', 'vecmat']
```
