## Supplementary software v0.2.1 for "Virtual control arms for paediatric myopia trials: external validation of axial-elongation models": umath.pyi

```
from numpy import (
    absolute,
    add,
    arccos,
    arccosh,
    arcsin,
    arcsinh,
    arctan,
    arctan2,
    arctanh,
    bitwise_and,
    bitwise_count,
    bitwise_or,
    bitwise_xor,
    cbrt,
    ceil,
    conj,
    conjugate,
    copysign,
    cos,
    cosh,
    deg2rad,
    degrees,
    divide,
    divmod,
    e,
    equal,
    euler_gamma,
    exp,
    exp2,
    expm1,
    fabs,
    float_power,
    floor,
    floor_divide,
    fmax,
    fmin,
    fmod,
    frexp,
    frompyfunc,
    gcd,
    greater,
    greater_equal,
    heaviside,
    hypot,
    invert,
    isfinite,
    isinf,
    isnan,
    isnat,
    lcm,
    ldexp,
    left_shift,
    less,
    less_equal,
    log,
    log1p,
    log2,
    log10,
    logaddexp,
    logaddexp2,
    logical_and,
    logical_not,
    logical_or,
    logical_xor,
    matvec,
    maximum,
    minimum,
    mod,
    modf,
    multiply,
    negative,
    nextafter,
    not_equal,
    pi,
    positive,
    power,
    rad2deg,
    radians,
    reciprocal,
    remainder,
    right_shift,
    rint,
    sign,
    signbit,
    sin,
    sinh,
    spacing,
    sqrt,
    square,
    subtract,
    tan,
    tanh,
    true_divide,
    trunc,
    vecdot,
    vecmat,
)

__all__ = [
    "absolute",
    "add",
    "arccos",
    "arccosh",
    "arcsin",
    "arcsinh",
    "arctan",
    "arctan2",
    "arctanh",
    "bitwise_and",
    "bitwise_count",
    "bitwise_or",
    "bitwise_xor",
    "cbrt",
    "ceil",
    "conj",
    "conjugate",
    "copysign",
    "cos",
    "cosh",
    "deg2rad",
    "degrees",
    "divide",
    "divmod",
    "e",
    "equal",
    "euler_gamma",
    "exp",
    "exp2",
    "expm1",
    "fabs",
    "float_power",
    "floor",
    "floor_divide",
    "fmax",
    "fmin",
    "fmod",
    "frexp",
    "frompyfunc",
    "gcd",
    "greater",
    "greater_equal",
    "heaviside",
    "hypot",
    "invert",
    "isfinite",
    "isinf",
    "isnan",
    "isnat",
    "lcm",
    "ldexp",
    "left_shift",
    "less",
    "less_equal",
    "log",
    "log1p",
    "log2",
    "log10",
    "logaddexp",
    "logaddexp2",
    "logical_and",
    "logical_not",
    "logical_or",
    "logical_xor",
    "matvec",
    "maximum",
    "minimum",
    "mod",
    "modf",
    "multiply",
    "negative",
    "nextafter",
    "not_equal",
    "pi",
    "positive",
    "power",
    "rad2deg",
    "radians",
    "reciprocal",
    "remainder",
    "right_shift",
    "rint",
    "sign",
    "signbit",
    "sin",
    "sinh",
    "spacing",
    "sqrt",
    "square",
    "subtract",
    "tan",
    "tanh",
    "true_divide",
    "trunc",
    "vecdot",
    "vecmat",
]
```
