## Supplementary software v0.2.1 for "Virtual control arms for paediatric myopia trials: external validation of axial-elongation models": _distributor_init.py

```
""" Distributor init file

Distributors: you can add custom code here to support particular distributions
of numpy.

For example, this is a good place to put any BLAS/LAPACK initialization code.

The numpy standard source distribution will not put code in this file, so you
can safely replace this file with your own version.
"""

try:
    from . import _distributor_init_local
except ImportError:
    pass
```
