## Supplementary software v0.2.1 for "Virtual control arms for paediatric myopia trials: external validation of axial-elongation models": _expired_attrs_2_0.py

```
"""
Dict of expired attributes that are discontinued since 2.0 release.
Each item is associated with a migration note.
"""

__expired_attributes__ = {
    "geterrobj": "Use the np.errstate context manager instead.",
    "seterrobj": "Use the np.errstate context manager instead.",
    "cast": "Use `np.asarray(arr, dtype=dtype)` instead.",
    "source": "Use `inspect.getsource` instead.",
    "lookfor":  "Search NumPy's documentation directly.",
    "who": "Use an IDE variable explorer or `locals()` instead.",
    "fastCopyAndTranspose": "Use `arr.T.copy()` instead.",
    "set_numeric_ops":
        "For the general case, use `PyUFunc_ReplaceLoopBySignature`. "
        "For ndarray subclasses, define the ``__array_ufunc__`` method "
        "and override the relevant ufunc.",
    "NINF": "Use `-np.inf` instead.",
    "PINF": "Use `np.inf` instead.",
    "NZERO": "Use `-0.0` instead.",
    "PZERO": "Use `0.0` instead.",
    "add_newdoc":
        "It's still available as `np.lib.add_newdoc`.",
    "add_docstring":
        "It's still available as `np.lib.add_docstring`.",
    "add_newdoc_ufunc":
        "It's an internal function and doesn't have a replacement.",
    "compat": "There's no replacement, as Python 2 is no longer supported.",
    "safe_eval": "Use `ast.literal_eval` instead.",
    "float_": "Use `np.float64` instead.",
    "complex_": "Use `np.complex128` instead.",
    "longfloat": "Use `np.longdouble` instead.",
    "singlecomplex": "Use `np.complex64` instead.",
    "cfloat": "Use `np.complex128` instead.",
    "longcomplex": "Use `np.clongdouble` instead.",
    "clongfloat": "Use `np.clongdouble` instead.",
    "string_": "Use `np.bytes_` instead.",
    "unicode_": "Use `np.str_` instead.",
    "Inf": "Use `np.inf` instead.",
    "Infinity": "Use `np.inf` instead.",
    "NaN": "Use `np.nan` instead.",
    "infty": "Use `np.inf` instead.",
    "issctype": "Use `issubclass(rep, np.generic)` instead.",
    "maximum_sctype":
        "Use a specific dtype instead. You should avoid relying "
        "on any implicit mechanism and select the largest dtype of "
        "a kind explicitly in the code.",
    "obj2sctype": "Use `np.dtype(obj).type` instead.",
    "sctype2char": "Use `np.dtype(obj).char` instead.",
    "sctypes": "Access dtypes explicitly instead.",
    "issubsctype": "Use `np.issubdtype` instead.",
    "set_string_function":
        "Use `np.set_printoptions` instead with a formatter for "
        "custom printing of NumPy objects.",
    "asfarray": "Use `np.asarray` with a proper dtype instead.",
    "issubclass_": "Use `issubclass` builtin instead.",
    "tracemalloc_domain": "It's now available from `np.lib`.",
    "mat": "Use `np.asmatrix` instead.",
    "recfromcsv": "Use `np.genfromtxt` with comma delimiter instead.",
    "recfromtxt": "Use `np.genfromtxt` instead.",
    "deprecate": "Emit `DeprecationWarning` with `warnings.warn` directly, "
        "or use `typing.deprecated`.",
    "deprecate_with_doc": "Emit `DeprecationWarning` with `warnings.warn` "
        "directly, or use `typing.deprecated`.",
    "disp": "Use your own printing function instead.",
    "find_common_type":
        "Use `numpy.promote_types` or `numpy.result_type` instead. "
        "To achieve semantics for the `scalar_types` argument, use "
        "`numpy.result_type` and pass the Python values `0`, `0.0`, or `0j`.",
    "round_": "Use `np.round` instead.",
    "get_array_wrap": "",
    "DataSource": "It's still available as `np.lib.npyio.DataSource`.",
    "nbytes": "Use `np.dtype(<dtype>).itemsize` instead.",
    "byte_bounds": "Now it's available under `np.lib.array_utils.byte_bounds`",
    "compare_chararrays":
        "It's still available as `np.char.compare_chararrays`.",
    "format_parser": "It's still available as `np.rec.format_parser`.",
    "alltrue": "Use `np.all` instead.",
    "sometrue": "Use `np.any` instead.",
}
```
