## Supplementary software v0.2.1 for "Virtual control arms for paediatric myopia trials: external validation of axial-elongation models": _expired_attrs_2_0.pyi

```
from typing import Final, TypedDict, final, type_check_only

@final
@type_check_only
class _ExpiredAttributesType(TypedDict):
    geterrobj: str
    seterrobj: str
    cast: str
    source: str
    lookfor: str
    who: str
    fastCopyAndTranspose: str
    set_numeric_ops: str
    NINF: str
    PINF: str
    NZERO: str
    PZERO: str
    add_newdoc: str
    add_docstring: str
    add_newdoc_ufunc: str
    compat: str
    safe_eval: str
    float_: str
    complex_: str
    longfloat: str
    singlecomplex: str
    cfloat: str
    longcomplex: str
    clongfloat: str
    string_: str
    unicode_: str
    Inf: str
    Infinity: str
    NaN: str
    infty: str
    issctype: str
    maximum_sctype: str
    obj2sctype: str
    sctype2char: str
    sctypes: str
    issubsctype: str
    set_string_function: str
    asfarray: str
    issubclass_: str
    tracemalloc_domain: str
    mat: str
    recfromcsv: str
    recfromtxt: str
    deprecate: str
    deprecate_with_doc: str
    disp: str
    find_common_type: str
    round_: str
    get_array_wrap: str
    DataSource: str
    nbytes: str
    byte_bounds: str
    compare_chararrays: str
    format_parser: str
    alltrue: str
    sometrue: str

__expired_attributes__: Final[_ExpiredAttributesType] = ...
```
