## Supplementary software v0.2.1 for "Virtual control arms for paediatric myopia trials: external validation of axial-elongation models": _globals.py

```
"""
Module defining global singleton classes.

This module raises a RuntimeError if an attempt to reload it is made. In that
way the identities of the classes defined here are fixed and will remain so
even if numpy itself is reloaded. In particular, a function like the following
will still work correctly after numpy is reloaded::

    def foo(arg=np._NoValue):
        if arg is np._NoValue:
            ...

That was not the case when the singleton classes were defined in the numpy
``__init__.py`` file. See gh-7844 for a discussion of the reload problem that
motivated this module.

"""
import enum

from ._utils import set_module as _set_module

__all__ = ['_NoValue', '_CopyMode']


# Disallow reloading this module so as to preserve the identities of the
# classes defined here.
if '_is_loaded' in globals():
    raise RuntimeError('Reloading numpy._globals is not allowed')
_is_loaded = True


class _NoValueType:
    """Special keyword value.

    The instance of this class may be used as the default value assigned to a
    keyword if no other obvious default (e.g., `None`) is suitable,

    Common reasons for using this keyword are:

    - A new keyword is added to a function, and that function forwards its
      inputs to another function or method which can be defined outside of
      NumPy. For example, ``np.std(x)`` calls ``x.std``, so when a ``keepdims``
      keyword was added that could only be forwarded if the user explicitly
      specified ``keepdims``; downstream array libraries may not have added
      the same keyword, so adding ``x.std(..., keepdims=keepdims)``
      unconditionally could have broken previously working code.
    - A keyword is being deprecated, and a deprecation warning must only be
      emitted when the keyword is used.

    """
    __instance = None
    def __new__(cls):
        # ensure that only one instance exists
        if not cls.__instance:
            cls.__instance = super().__new__(cls)
        return cls.__instance

    def __repr__(self):
        return "<no value>"


_NoValue = _NoValueType()


@_set_module("numpy")
class _CopyMode(enum.Enum):
    """
    An enumeration for the copy modes supported
    by numpy.copy() and numpy.array(). The following three modes are supported,

    - ALWAYS: This means that a deep copy of the input
              array will always be taken.
    - IF_NEEDED: This means that a deep copy of the input
                 array will be taken only if necessary.
    - NEVER: This means that the deep copy will never be taken.
             If a copy cannot be avoided then a `ValueError` will be
             raised.

    Note that the buffer-protocol could in theory do copies.  NumPy currently
    assumes an object exporting the buffer protocol will never do this.
    """

    ALWAYS = True
    NEVER = False
    IF_NEEDED = 2

    def __bool__(self):
        # For backwards compatibility
        if self == _CopyMode.ALWAYS:
            return True

        if self == _CopyMode.NEVER:
            return False

        raise ValueError(f"{self} is neither True nor False.")
```
