## Supplementary software v0.2.1 for "Virtual control arms for paediatric myopia trials: external validation of axial-elongation models": _globals.pyi

```
__all__ = ["_CopyMode", "_NoValue"]

import enum
from typing import Final, final

@final
class _CopyMode(enum.Enum):
    ALWAYS = True
    NEVER = False
    IF_NEEDED = 2

    def __bool__(self, /) -> bool: ...

@final
class _NoValueType: ...

_NoValue: Final[_NoValueType] = ...
```
