## Supplementary software v0.2.1 for "Virtual control arms for paediatric myopia trials: external validation of axial-elongation models": hook-numpy.py

```
"""This hook should collect all binary files and any hidden modules that numpy
needs.

Our (some-what inadequate) docs for writing PyInstaller hooks are kept here:
https://pyinstaller.readthedocs.io/en/stable/hooks.html

"""
from PyInstaller.compat import is_conda, is_pure_conda
from PyInstaller.utils.hooks import collect_dynamic_libs, is_module_satisfies

# Collect all DLLs inside numpy's installation folder, dump them into built
# app's root.
binaries = collect_dynamic_libs("numpy", ".")

# If using Conda without any non-conda virtual environment manager:
if is_pure_conda:
    # Assume running the NumPy from Conda-forge and collect it's DLLs from the
    # communal Conda bin directory. DLLs from NumPy's dependencies must also be
    # collected to capture MKL, OpenBlas, OpenMP, etc.
    from PyInstaller.utils.hooks import conda_support
    datas = conda_support.collect_dynamic_libs("numpy", dependencies=True)

# Submodules PyInstaller cannot detect.  `_dtype_ctypes` is only imported
# from C and `_multiarray_tests` is used in tests (which are not packed).
hiddenimports = ['numpy._core._dtype_ctypes', 'numpy._core._multiarray_tests']

# Remove testing and building code and packages that are referenced throughout
# NumPy but are not really dependencies.
excludedimports = [
    "scipy",
    "pytest",
    "f2py",
    "setuptools",
    "distutils",
    "numpy.distutils",
]
```
