## Supplementary software v0.2.1 for "Virtual control arms for paediatric myopia trials: external validation of axial-elongation models": hook-numpy.pyi

```
from typing import Final

# from `PyInstaller.compat`
is_conda: Final[bool]
is_pure_conda: Final[bool]

# from `PyInstaller.utils.hooks`
def is_module_satisfies(requirements: str, version: None = None, version_attr: None = None) -> bool: ...

binaries: Final[list[tuple[str, str]]]

hiddenimports: Final[list[str]]
excludedimports: Final[list[str]]
```
