## Supplementary software v0.2.1 for "Virtual control arms for paediatric myopia trials: external validation of axial-elongation models": _pytesttester.py

```
"""
Pytest test running.

This module implements the ``test()`` function for NumPy modules. The usual
boiler plate for doing that is to put the following in the module
``__init__.py`` file::

    from numpy._pytesttester import PytestTester
    test = PytestTester(__name__)
    del PytestTester


Warnings filtering and other runtime settings should be dealt with in the
``pytest.ini`` file in the numpy repo root. The behavior of the test depends on
whether or not that file is found as follows:

* ``pytest.ini`` is present (develop mode)
    All warnings except those explicitly filtered out are raised as error.
* ``pytest.ini`` is absent (release mode)
    DeprecationWarnings and PendingDeprecationWarnings are ignored, other
    warnings are passed through.

In practice, tests run from the numpy repo are run in development mode with
``spin``, through the standard ``spin test`` invocation or from an inplace
build with ``pytest numpy``.

This module is imported by every numpy subpackage, so lies at the top level to
simplify circular import issues. For the same reason, it contains no numpy
imports at module scope, instead importing numpy within function calls.
"""
import sys
import os

__all__ = ['PytestTester']


def _show_numpy_info():
    import numpy as np

    print("NumPy version %s" % np.__version__)
    info = np.lib._utils_impl._opt_info()
    print("NumPy CPU features: ", (info if info else 'nothing enabled'))


class PytestTester:
    """
    Pytest test runner.

    A test function is typically added to a package's __init__.py like so::

      from numpy._pytesttester import PytestTester
      test = PytestTester(__name__).test
      del PytestTester

    Calling this test function finds and runs all tests associated with the
    module and all its sub-modules.

    Attributes
    ----------
    module_name : str
        Full path to the package to test.

    Parameters
    ----------
    module_name : module name
        The name of the module to test.

    Notes
    -----
    Unlike the previous ``nose``-based implementation, this class is not
    publicly exposed as it performs some ``numpy``-specific warning
    suppression.

    """
    def __init__(self, module_name):
        self.module_name = module_name
        self.__module__ = module_name

    def __call__(self, label='fast', verbose=1, extra_argv=None,
                 doctests=False, coverage=False, durations=-1, tests=None):
        """
        Run tests for module using pytest.

        Parameters
        ----------
        label : {'fast', 'full'}, optional
            Identifies the tests to run. When set to 'fast', tests decorated
            with `pytest.mark.slow` are skipped, when 'full', the slow marker
            is ignored.
        verbose : int, optional
            Verbosity value for test outputs, in the range 1-3. Default is 1.
        extra_argv : list, optional
            List with any extra arguments to pass to pytests.
        doctests : bool, optional
            .. note:: Not supported
        coverage : bool, optional
            If True, report coverage of NumPy code. Default is False.
            Requires installation of (pip) pytest-cov.
        durations : int, optional
            If < 0, do nothing, If 0, report time of all tests, if > 0,
            report the time of the slowest `timer` tests. Default is -1.
        tests : test or list of tests
            Tests to be executed with pytest '--pyargs'

        Returns
        -------
        result : bool
            Return True on success, false otherwise.

        Notes
        -----
        Each NumPy module exposes `test` in its namespace to run all tests for
        it. For example, to run all tests for numpy.lib:

        >>> np.lib.test() #doctest: +SKIP

        Examples
        --------
        >>> result = np.lib.test() #doctest: +SKIP
        ...
        1023 passed, 2 skipped, 6 deselected, 1 xfailed in 10.39 seconds
        >>> result
        True

        """
        import pytest
        import warnings

        module = sys.modules[self.module_name]
        module_path = os.path.abspath(module.__path__[0])

        # setup the pytest arguments
        pytest_args = ["-l"]

        # offset verbosity. The "-q" cancels a "-v".
        pytest_args += ["-q"]

        if sys.version_info < (3, 12):
            with warnings.catch_warnings():
                warnings.simplefilter("always")
                # Filter out distutils cpu warnings (could be localized to
                # distutils tests). ASV has problems with top level import,
                # so fetch module for suppression here.
                from numpy.distutils import cpuinfo

        # Filter out annoying import messages. Want these in both develop and
        # release mode.
        pytest_args += [
            "-W ignore:Not importing directory",
            "-W ignore:numpy.dtype size changed",
            "-W ignore:numpy.ufunc size changed",
            "-W ignore::UserWarning:cpuinfo",
            ]

        # When testing matrices, ignore their PendingDeprecationWarnings
        pytest_args += [
            "-W ignore:the matrix subclass is not",
            "-W ignore:Importing from numpy.matlib is",
            ]

        if doctests:
            pytest_args += ["--doctest-modules"]

        if extra_argv:
            pytest_args += list(extra_argv)

        if verbose > 1:
            pytest_args += ["-" + "v"*(verbose - 1)]

        if coverage:
            pytest_args += ["--cov=" + module_path]

        if label == "fast":
            # not importing at the top level to avoid circular import of module
            from numpy.testing import IS_PYPY
            if IS_PYPY:
                pytest_args += ["-m", "not slow and not slow_pypy"]
            else:
                pytest_args += ["-m", "not slow"]

        elif label != "full":
            pytest_args += ["-m", label]

        if durations >= 0:
            pytest_args += ["--durations=%s" % durations]

        if tests is None:
            tests = [self.module_name]

        pytest_args += ["--pyargs"] + list(tests)

        # run tests.
        _show_numpy_info()

        try:
            code = pytest.main(pytest_args)
        except SystemExit as exc:
            code = exc.code

        return code == 0
```
