## Supplementary software v0.2.1 for "Virtual control arms for paediatric myopia trials: external validation of axial-elongation models": _pytesttester.pyi

```
from collections.abc import Iterable
from typing import Literal as L

__all__ = ["PytestTester"]

class PytestTester:
    module_name: str
    def __init__(self, module_name: str) -> None: ...
    def __call__(
        self,
        label: L["fast", "full"] = ...,
        verbose: int = ...,
        extra_argv: None | Iterable[str] = ...,
        doctests: L[False] = ...,
        coverage: bool = ...,
        durations: int = ...,
        tests: None | Iterable[str] = ...,
    ) -> bool: ...
```
