## Supplementary software v0.2.1 for "Virtual control arms for paediatric myopia trials: external validation of axial-elongation models": __init__.py

```
"""Private counterpart of ``numpy.typing``."""

from __future__ import annotations

from ._nested_sequence import (
    _NestedSequence as _NestedSequence,
)
from ._nbit_base import (
    NBitBase as NBitBase,
    _8Bit as _8Bit,
    _16Bit as _16Bit,
    _32Bit as _32Bit,
    _64Bit as _64Bit,
    _80Bit as _80Bit,
    _96Bit as _96Bit,
    _128Bit as _128Bit,
    _256Bit as _256Bit,
)
from ._nbit import (
    _NBitByte as _NBitByte,
    _NBitShort as _NBitShort,
    _NBitIntC as _NBitIntC,
    _NBitIntP as _NBitIntP,
    _NBitInt as _NBitInt,
    _NBitLong as _NBitLong,
    _NBitLongLong as _NBitLongLong,
    _NBitHalf as _NBitHalf,
    _NBitSingle as _NBitSingle,
    _NBitDouble as _NBitDouble,
    _NBitLongDouble as _NBitLongDouble,
)
from ._char_codes import (
    _BoolCodes as _BoolCodes,
    _UInt8Codes as _UInt8Codes,
    _UInt16Codes as _UInt16Codes,
    _UInt32Codes as _UInt32Codes,
    _UInt64Codes as _UInt64Codes,
    _Int8Codes as _Int8Codes,
    _Int16Codes as _Int16Codes,
    _Int32Codes as _Int32Codes,
    _Int64Codes as _Int64Codes,
    _Float16Codes as _Float16Codes,
    _Float32Codes as _Float32Codes,
    _Float64Codes as _Float64Codes,
    _Complex64Codes as _Complex64Codes,
    _Complex128Codes as _Complex128Codes,
    _ByteCodes as _ByteCodes,
    _ShortCodes as _ShortCodes,
    _IntCCodes as _IntCCodes,
    _IntPCodes as _IntPCodes,
    _IntCodes as _IntCodes,
    _LongCodes as _LongCodes,
    _LongLongCodes as _LongLongCodes,
    _UByteCodes as _UByteCodes,
    _UShortCodes as _UShortCodes,
    _UIntCCodes as _UIntCCodes,
    _UIntPCodes as _UIntPCodes,
    _UIntCodes as _UIntCodes,
    _ULongCodes as _ULongCodes,
    _ULongLongCodes as _ULongLongCodes,
    _HalfCodes as _HalfCodes,
    _SingleCodes as _SingleCodes,
    _DoubleCodes as _DoubleCodes,
    _LongDoubleCodes as _LongDoubleCodes,
    _CSingleCodes as _CSingleCodes,
    _CDoubleCodes as _CDoubleCodes,
    _CLongDoubleCodes as _CLongDoubleCodes,
    _DT64Codes as _DT64Codes,
    _TD64Codes as _TD64Codes,
    _StrCodes as _StrCodes,
    _BytesCodes as _BytesCodes,
    _VoidCodes as _VoidCodes,
    _ObjectCodes as _ObjectCodes,
    _StringCodes as _StringCodes,
    _UnsignedIntegerCodes as _UnsignedIntegerCodes,
    _SignedIntegerCodes as _SignedIntegerCodes,
    _IntegerCodes as _IntegerCodes,
    _FloatingCodes as _FloatingCodes,
    _ComplexFloatingCodes as _ComplexFloatingCodes,
    _InexactCodes as _InexactCodes,
    _NumberCodes as _NumberCodes,
    _CharacterCodes as _CharacterCodes,
    _FlexibleCodes as _FlexibleCodes,
    _GenericCodes as _GenericCodes,
)
from ._scalars import (
    _CharLike_co as _CharLike_co,
    _BoolLike_co as _BoolLike_co,
    _UIntLike_co as _UIntLike_co,
    _IntLike_co as _IntLike_co,
    _FloatLike_co as _FloatLike_co,
    _ComplexLike_co as _ComplexLike_co,
    _TD64Like_co as _TD64Like_co,
    _NumberLike_co as _NumberLike_co,
    _ScalarLike_co as _ScalarLike_co,
    _VoidLike_co as _VoidLike_co,
)
from ._shape import (
    _Shape as _Shape,
    _ShapeLike as _ShapeLike,
)
from ._dtype_like import (
    DTypeLike as DTypeLike,
    _DTypeLike as _DTypeLike,
    _SupportsDType as _SupportsDType,
    _VoidDTypeLike as _VoidDTypeLike,
    _DTypeLikeBool as _DTypeLikeBool,
    _DTypeLikeUInt as _DTypeLikeUInt,
    _DTypeLikeInt as _DTypeLikeInt,
    _DTypeLikeFloat as _DTypeLikeFloat,
    _DTypeLikeComplex as _DTypeLikeComplex,
    _DTypeLikeTD64 as _DTypeLikeTD64,
    _DTypeLikeDT64 as _DTypeLikeDT64,
    _DTypeLikeObject as _DTypeLikeObject,
    _DTypeLikeVoid as _DTypeLikeVoid,
    _DTypeLikeStr as _DTypeLikeStr,
    _DTypeLikeBytes as _DTypeLikeBytes,
    _DTypeLikeComplex_co as _DTypeLikeComplex_co,
)
from ._array_like import (
    NDArray as NDArray,
    ArrayLike as ArrayLike,
    _ArrayLike as _ArrayLike,
    _ArrayLikeInt as _ArrayLikeInt,
    _ArrayLikeBool_co as _ArrayLikeBool_co,
    _ArrayLikeUInt_co as _ArrayLikeUInt_co,
    _ArrayLikeInt_co as _ArrayLikeInt_co,
    _ArrayLikeFloat_co as _ArrayLikeFloat_co,
    _ArrayLikeFloat64_co as _ArrayLikeFloat64_co,
    _ArrayLikeComplex_co as _ArrayLikeComplex_co,
    _ArrayLikeComplex128_co as _ArrayLikeComplex128_co,
    _ArrayLikeNumber_co as _ArrayLikeNumber_co,
    _ArrayLikeTD64_co as _ArrayLikeTD64_co,
    _ArrayLikeDT64_co as _ArrayLikeDT64_co,
    _ArrayLikeObject_co as _ArrayLikeObject_co,
    _ArrayLikeVoid_co as _ArrayLikeVoid_co,
    _ArrayLikeStr_co as _ArrayLikeStr_co,
    _ArrayLikeBytes_co as _ArrayLikeBytes_co,
    _ArrayLikeString_co as _ArrayLikeString_co,
    _ArrayLikeAnyString_co as _ArrayLikeAnyString_co,
    _ArrayLikeUnknown as _ArrayLikeUnknown,
    _FiniteNestedSequence as _FiniteNestedSequence,
    _SupportsArray as _SupportsArray,
    _SupportsArrayFunc as _SupportsArrayFunc,
    _UnknownType as _UnknownType,
)

from ._ufunc import (
    _UFunc_Nin1_Nout1 as _UFunc_Nin1_Nout1,
    _UFunc_Nin2_Nout1 as _UFunc_Nin2_Nout1,
    _UFunc_Nin1_Nout2 as _UFunc_Nin1_Nout2,
    _UFunc_Nin2_Nout2 as _UFunc_Nin2_Nout2,
    _GUFunc_Nin2_Nout1 as _GUFunc_Nin2_Nout1,
)
```
