## Supplementary software v0.2.1 for "Virtual control arms for paediatric myopia trials: external validation of axial-elongation models": _add_docstring.py

```
"""A module for creating docstrings for sphinx ``data`` domains."""

import re
import textwrap

from ._array_like import NDArray

_docstrings_list = []


def add_newdoc(name: str, value: str, doc: str) -> None:
    """Append ``_docstrings_list`` with a docstring for `name`.

    Parameters
    ----------
    name : str
        The name of the object.
    value : str
        A string-representation of the object.
    doc : str
        The docstring of the object.

    """
    _docstrings_list.append((name, value, doc))


def _parse_docstrings() -> str:
    """Convert all docstrings in ``_docstrings_list`` into a single
    sphinx-legible text block.

    """
    type_list_ret = []
    for name, value, doc in _docstrings_list:
        s = textwrap.dedent(doc).replace("\n", "\n    ")

        # Replace sections by rubrics
        lines = s.split("\n")
        new_lines = []
        indent = ""
        for line in lines:
            m = re.match(r'^(\s+)[-=]+\s*$', line)
            if m and new_lines:
                prev = textwrap.dedent(new_lines.pop())
                if prev == "Examples":
                    indent = ""
                    new_lines.append(f'{m.group(1)}.. rubric:: {prev}')
                else:
                    indent = 4 * " "
                    new_lines.append(f'{m.group(1)}.. admonition:: {prev}')
                new_lines.append("")
            else:
                new_lines.append(f"{indent}{line}")

        s = "\n".join(new_lines)
        s_block = f""".. data:: {name}\n    :value: {value}\n    {s}"""
        type_list_ret.append(s_block)
    return "\n".join(type_list_ret)


add_newdoc('ArrayLike', 'typing.Union[...]',
    """
    A `~typing.Union` representing objects that can be coerced
    into an `~numpy.ndarray`.

    Among others this includes the likes of:

    * Scalars.
    * (Nested) sequences.
    * Objects implementing the `~class.__array__` protocol.

    .. versionadded:: 1.20

    See Also
    --------
    :term:`array_like`:
        Any scalar or sequence that can be interpreted as an ndarray.

    Examples
    --------
    .. code-block:: python

        >>> import numpy as np
        >>> import numpy.typing as npt

        >>> def as_array(a: npt.ArrayLike) -> np.ndarray:
        ...     return np.array(a)

    """)

add_newdoc('DTypeLike', 'typing.Union[...]',
    """
    A `~typing.Union` representing objects that can be coerced
    into a `~numpy.dtype`.

    Among others this includes the likes of:

    * :class:`type` objects.
    * Character codes or the names of :class:`type` objects.
    * Objects with the ``.dtype`` attribute.

    .. versionadded:: 1.20

    See Also
    --------
    :ref:`Specifying and constructing data types <arrays.dtypes.constructing>`
        A comprehensive overview of all objects that can be coerced
        into data types.

    Examples
    --------
    .. code-block:: python

        >>> import numpy as np
        >>> import numpy.typing as npt

        >>> def as_dtype(d: npt.DTypeLike) -> np.dtype:
        ...     return np.dtype(d)

    """)

add_newdoc('NDArray', repr(NDArray),
    """
    A `np.ndarray[tuple[int, ...], np.dtype[+ScalarType]] <numpy.ndarray>`
    type alias :term:`generic <generic type>` w.r.t. its
    `dtype.type <numpy.dtype.type>`.

    Can be used during runtime for typing arrays with a given dtype
    and unspecified shape.

    .. versionadded:: 1.21

    Examples
    --------
    .. code-block:: python

        >>> import numpy as np
        >>> import numpy.typing as npt

        >>> print(npt.NDArray)
        numpy.ndarray[tuple[int, ...], numpy.dtype[+_ScalarType_co]]

        >>> print(npt.NDArray[np.float64])
        numpy.ndarray[tuple[int, ...], numpy.dtype[numpy.float64]]

        >>> NDArrayInt = npt.NDArray[np.int_]
        >>> a: NDArrayInt = np.arange(10)

        >>> def func(a: npt.ArrayLike) -> npt.NDArray[Any]:
        ...     return np.array(a)

    """)

_docstrings = _parse_docstrings()
```
