## Supplementary software v0.2.1 for "Virtual control arms for paediatric myopia trials: external validation of axial-elongation models": _array_like.py

```
from __future__ import annotations

import sys
from collections.abc import Collection, Callable, Sequence
from typing import Any, Protocol, TypeAlias, TypeVar, runtime_checkable, TYPE_CHECKING

import numpy as np
from numpy import (
    ndarray,
    dtype,
    generic,
    unsignedinteger,
    integer,
    floating,
    complexfloating,
    number,
    timedelta64,
    datetime64,
    object_,
    void,
    str_,
    bytes_,
)
from ._nbit_base import _32Bit, _64Bit
from ._nested_sequence import _NestedSequence
from ._shape import _Shape

if TYPE_CHECKING:
    StringDType = np.dtypes.StringDType
else:
    # at runtime outside of type checking importing this from numpy.dtypes
    # would lead to a circular import
    from numpy._core.multiarray import StringDType

_T = TypeVar("_T")
_ScalarType = TypeVar("_ScalarType", bound=generic)
_ScalarType_co = TypeVar("_ScalarType_co", bound=generic, covariant=True)
_DType = TypeVar("_DType", bound=dtype[Any])
_DType_co = TypeVar("_DType_co", covariant=True, bound=dtype[Any])

NDArray: TypeAlias = ndarray[_Shape, dtype[_ScalarType_co]]

# The `_SupportsArray` protocol only cares about the default dtype
# (i.e. `dtype=None` or no `dtype` parameter at all) of the to-be returned
# array.
# Concrete implementations of the protocol are responsible for adding
# any and all remaining overloads
@runtime_checkable
class _SupportsArray(Protocol[_DType_co]):
    def __array__(self) -> ndarray[Any, _DType_co]: ...


@runtime_checkable
class _SupportsArrayFunc(Protocol):
    """A protocol class representing `~class.__array_function__`."""
    def __array_function__(
        self,
        func: Callable[..., Any],
        types: Collection[type[Any]],
        args: tuple[Any, ...],
        kwargs: dict[str, Any],
    ) -> object: ...


# TODO: Wait until mypy supports recursive objects in combination with typevars
_FiniteNestedSequence: TypeAlias = (
    _T
    | Sequence[_T]
    | Sequence[Sequence[_T]]
    | Sequence[Sequence[Sequence[_T]]]
    | Sequence[Sequence[Sequence[Sequence[_T]]]]
)

# A subset of `npt.ArrayLike` that can be parametrized w.r.t. `np.generic`
_ArrayLike: TypeAlias = (
    _SupportsArray[dtype[_ScalarType]]
    | _NestedSequence[_SupportsArray[dtype[_ScalarType]]]
)

# A union representing array-like objects; consists of two typevars:
# One representing types that can be parametrized w.r.t. `np.dtype`
# and another one for the rest
_DualArrayLike: TypeAlias = (
    _SupportsArray[_DType]
    | _NestedSequence[_SupportsArray[_DType]]
    | _T
    | _NestedSequence[_T]
)

if sys.version_info >= (3, 12):
    from collections.abc import Buffer as _Buffer
else:
    @runtime_checkable
    class _Buffer(Protocol):
        def __buffer__(self, flags: int, /) -> memoryview: ...

ArrayLike: TypeAlias = _Buffer | _DualArrayLike[
    dtype[Any],
    bool | int | float | complex | str | bytes,
]

# `ArrayLike<X>_co`: array-like objects that can be coerced into `X`
# given the casting rules `same_kind`
_ArrayLikeBool_co: TypeAlias = _DualArrayLike[
    dtype[np.bool],
    bool,
]
_ArrayLikeUInt_co: TypeAlias = _DualArrayLike[
    dtype[np.bool] | dtype[unsignedinteger[Any]],
    bool,
]
_ArrayLikeInt_co: TypeAlias = _DualArrayLike[
    dtype[np.bool] | dtype[integer[Any]],
    bool | int,
]
_ArrayLikeFloat_co: TypeAlias = _DualArrayLike[
    dtype[np.bool] | dtype[integer[Any]] | dtype[floating[Any]],
    bool | int | float,
]
_ArrayLikeComplex_co: TypeAlias = _DualArrayLike[
    (
        dtype[np.bool]
        | dtype[integer[Any]]
        | dtype[floating[Any]]
        | dtype[complexfloating[Any, Any]]
    ),
    bool | int | float | complex,
]
_ArrayLikeNumber_co: TypeAlias = _DualArrayLike[
    dtype[np.bool] | dtype[number[Any]],
    bool | int | float | complex,
]
_ArrayLikeTD64_co: TypeAlias = _DualArrayLike[
    dtype[np.bool] | dtype[integer[Any]] | dtype[timedelta64],
    bool | int,
]
_ArrayLikeDT64_co: TypeAlias = (
    _SupportsArray[dtype[datetime64]]
    | _NestedSequence[_SupportsArray[dtype[datetime64]]]
)
_ArrayLikeObject_co: TypeAlias = (
    _SupportsArray[dtype[object_]]
    | _NestedSequence[_SupportsArray[dtype[object_]]]
)

_ArrayLikeVoid_co: TypeAlias = (
    _SupportsArray[dtype[void]]
    | _NestedSequence[_SupportsArray[dtype[void]]]
)
_ArrayLikeStr_co: TypeAlias = _DualArrayLike[
    dtype[str_],
    str,
]
_ArrayLikeBytes_co: TypeAlias = _DualArrayLike[
    dtype[bytes_],
    bytes,
]
_ArrayLikeString_co: TypeAlias = _DualArrayLike[
    StringDType,
    str
]
_ArrayLikeAnyString_co: TypeAlias = (
    _ArrayLikeStr_co |
    _ArrayLikeBytes_co |
    _ArrayLikeString_co
)

__Float64_co: TypeAlias = np.floating[_64Bit] | np.float32 | np.float16 | np.integer | np.bool
__Complex128_co: TypeAlias = np.number[_64Bit] | np.number[_32Bit] | np.float16 | np.integer | np.bool
_ArrayLikeFloat64_co: TypeAlias = _DualArrayLike[dtype[__Float64_co], float | int]
_ArrayLikeComplex128_co: TypeAlias = _DualArrayLike[dtype[__Complex128_co], complex | float | int]

# NOTE: This includes `builtins.bool`, but not `numpy.bool`.
_ArrayLikeInt: TypeAlias = _DualArrayLike[
    dtype[integer[Any]],
    int,
]

# Extra ArrayLike type so that pyright can deal with NDArray[Any]
# Used as the first overload, should only match NDArray[Any],
# not any actual types.
# https://github.com/numpy/numpy/pull/22193
if sys.version_info >= (3, 11):
    from typing import Never as _UnknownType
else:
    from typing import NoReturn as _UnknownType


_ArrayLikeUnknown: TypeAlias = _DualArrayLike[
    dtype[_UnknownType],
    _UnknownType,
]
```
