## Supplementary software v0.2.1 for "Virtual control arms for paediatric myopia trials: external validation of axial-elongation models": _callable.pyi

```
"""
A module with various ``typing.Protocol`` subclasses that implement
the ``__call__`` magic method.

See the `Mypy documentation`_ on protocols for more details.

.. _`Mypy documentation`: https://mypy.readthedocs.io/en/stable/protocols.html#callback-protocols

"""

from typing import (
    TypeAlias,
    TypeVar,
    final,
    overload,
    Any,
    NoReturn,
    Protocol,
    type_check_only,
)

import numpy as np
from numpy import (
    generic,
    number,
    integer,
    unsignedinteger,
    signedinteger,
    int8,
    int_,
    floating,
    float64,
    complexfloating,
    complex128,
)
from ._nbit import _NBitInt
from ._scalars import (
    _BoolLike_co,
    _IntLike_co,
    _NumberLike_co,
)
from . import NBitBase
from ._array_like import NDArray
from ._nested_sequence import _NestedSequence

_T1 = TypeVar("_T1")
_T2 = TypeVar("_T2")
_T1_contra = TypeVar("_T1_contra", contravariant=True)
_T2_contra = TypeVar("_T2_contra", contravariant=True)

_2Tuple: TypeAlias = tuple[_T1, _T1]

_NBit1 = TypeVar("_NBit1", bound=NBitBase)
_NBit2 = TypeVar("_NBit2", bound=NBitBase)

_IntType = TypeVar("_IntType", bound=integer[Any])
_FloatType = TypeVar("_FloatType", bound=floating[Any])
_NumberType = TypeVar("_NumberType", bound=number[Any])
_NumberType_co = TypeVar("_NumberType_co", covariant=True, bound=number[Any])
_GenericType_co = TypeVar("_GenericType_co", covariant=True, bound=generic)

@type_check_only
class _BoolOp(Protocol[_GenericType_co]):
    @overload
    def __call__(self, other: _BoolLike_co, /) -> _GenericType_co: ...
    @overload  # platform dependent
    def __call__(self, other: int, /) -> int_: ...
    @overload
    def __call__(self, other: float, /) -> float64: ...
    @overload
    def __call__(self, other: complex, /) -> complex128: ...
    @overload
    def __call__(self, other: _NumberType, /) -> _NumberType: ...

@type_check_only
class _BoolBitOp(Protocol[_GenericType_co]):
    @overload
    def __call__(self, other: _BoolLike_co, /) -> _GenericType_co: ...
    @overload  # platform dependent
    def __call__(self, other: int, /) -> int_: ...
    @overload
    def __call__(self, other: _IntType, /) -> _IntType: ...

@type_check_only
class _BoolSub(Protocol):
    # Note that `other: bool` is absent here
    @overload
    def __call__(self, other: bool, /) -> NoReturn: ...
    @overload  # platform dependent
    def __call__(self, other: int, /) -> int_: ...
    @overload
    def __call__(self, other: float, /) -> float64: ...
    @overload
    def __call__(self, other: complex, /) -> complex128: ...
    @overload
    def __call__(self, other: _NumberType, /) -> _NumberType: ...

@type_check_only
class _BoolTrueDiv(Protocol):
    @overload
    def __call__(self, other: float | _IntLike_co, /) -> float64: ...
    @overload
    def __call__(self, other: complex, /) -> complex128: ...
    @overload
    def __call__(self, other: _NumberType, /) -> _NumberType: ...

@type_check_only
class _BoolMod(Protocol):
    @overload
    def __call__(self, other: _BoolLike_co, /) -> int8: ...
    @overload  # platform dependent
    def __call__(self, other: int, /) -> int_: ...
    @overload
    def __call__(self, other: float, /) -> float64: ...
    @overload
    def __call__(self, other: _IntType, /) -> _IntType: ...
    @overload
    def __call__(self, other: _FloatType, /) -> _FloatType: ...

@type_check_only
class _BoolDivMod(Protocol):
    @overload
    def __call__(self, other: _BoolLike_co, /) -> _2Tuple[int8]: ...
    @overload  # platform dependent
    def __call__(self, other: int, /) -> _2Tuple[int_]: ...
    @overload
    def __call__(self, other: float, /) -> _2Tuple[np.float64]: ...
    @overload
    def __call__(self, other: _IntType, /) -> _2Tuple[_IntType]: ...
    @overload
    def __call__(self, other: _FloatType, /) -> _2Tuple[_FloatType]: ...

@type_check_only
class _IntTrueDiv(Protocol[_NBit1]):
    @overload
    def __call__(self, other: bool, /) -> floating[_NBit1]: ...
    @overload
    def __call__(self, other: int, /) -> floating[_NBit1] | floating[_NBitInt]: ...
    @overload
    def __call__(self, other: float, /) -> floating[_NBit1] | float64: ...
    @overload
    def __call__(
        self, other: complex, /
    ) -> complexfloating[_NBit1, _NBit1] | complex128: ...
    @overload
    def __call__(
        self, other: integer[_NBit2], /
    ) -> floating[_NBit1] | floating[_NBit2]: ...

@type_check_only
class _UnsignedIntOp(Protocol[_NBit1]):
    # NOTE: `uint64 + signedinteger -> float64`
    @overload
    def __call__(self, other: int, /) -> unsignedinteger[_NBit1]: ...
    @overload
    def __call__(self, other: float, /) -> float64: ...
    @overload
    def __call__(self, other: complex, /) -> complex128: ...
    @overload
    def __call__(self, other: unsignedinteger[_NBit2], /) -> unsignedinteger[_NBit1] | unsignedinteger[_NBit2]: ...
    @overload
    def __call__(self, other: signedinteger, /) -> Any: ...

@type_check_only
class _UnsignedIntBitOp(Protocol[_NBit1]):
    @overload
    def __call__(self, other: bool, /) -> unsignedinteger[_NBit1]: ...
    @overload
    def __call__(self, other: int, /) -> signedinteger[Any]: ...
    @overload
    def __call__(self, other: signedinteger[Any], /) -> signedinteger[Any]: ...
    @overload
    def __call__(
        self, other: unsignedinteger[_NBit2], /
    ) -> unsignedinteger[_NBit1] | unsignedinteger[_NBit2]: ...

@type_check_only
class _UnsignedIntMod(Protocol[_NBit1]):
    @overload
    def __call__(self, other: bool, /) -> unsignedinteger[_NBit1]: ...
    @overload
    def __call__(self, other: int | signedinteger[Any], /) -> Any: ...
    @overload
    def __call__(self, other: float, /) -> floating[_NBit1] | float64: ...
    @overload
    def __call__(
        self, other: unsignedinteger[_NBit2], /
    ) -> unsignedinteger[_NBit1] | unsignedinteger[_NBit2]: ...

@type_check_only
class _UnsignedIntDivMod(Protocol[_NBit1]):
    @overload
    def __call__(self, other: bool, /) -> _2Tuple[signedinteger[_NBit1]]: ...
    @overload
    def __call__(self, other: int | signedinteger[Any], /) -> _2Tuple[Any]: ...
    @overload
    def __call__(self, other: float, /) -> _2Tuple[floating[_NBit1]] | _2Tuple[float64]: ...
    @overload
    def __call__(
        self, other: unsignedinteger[_NBit2], /
    ) -> _2Tuple[unsignedinteger[_NBit1]] | _2Tuple[unsignedinteger[_NBit2]]: ...

@type_check_only
class _SignedIntOp(Protocol[_NBit1]):
    @overload
    def __call__(self, other: int, /) -> signedinteger[_NBit1]: ...
    @overload
    def __call__(self, other: float, /) -> float64: ...
    @overload
    def __call__(self, other: complex, /) -> complex128: ...
    @overload
    def __call__(self, other: signedinteger[_NBit2], /) -> signedinteger[_NBit1] | signedinteger[_NBit2]: ...

@type_check_only
class _SignedIntBitOp(Protocol[_NBit1]):
    @overload
    def __call__(self, other: bool, /) -> signedinteger[_NBit1]: ...
    @overload
    def __call__(self, other: int, /) -> signedinteger[_NBit1] | int_: ...
    @overload
    def __call__(
        self, other: signedinteger[_NBit2], /
    ) -> signedinteger[_NBit1] | signedinteger[_NBit2]: ...

@type_check_only
class _SignedIntMod(Protocol[_NBit1]):
    @overload
    def __call__(self, other: bool, /) -> signedinteger[_NBit1]: ...
    @overload
    def __call__(self, other: int, /) -> signedinteger[_NBit1] | int_: ...
    @overload
    def __call__(self, other: float, /) -> floating[_NBit1] | float64: ...
    @overload
    def __call__(
        self, other: signedinteger[_NBit2], /
    ) -> signedinteger[_NBit1] | signedinteger[_NBit2]: ...

@type_check_only
class _SignedIntDivMod(Protocol[_NBit1]):
    @overload
    def __call__(self, other: bool, /) -> _2Tuple[signedinteger[_NBit1]]: ...
    @overload
    def __call__(self, other: int, /) -> _2Tuple[signedinteger[_NBit1]] | _2Tuple[int_]: ...
    @overload
    def __call__(self, other: float, /) -> _2Tuple[floating[_NBit1]] | _2Tuple[float64]: ...
    @overload
    def __call__(
        self, other: signedinteger[_NBit2], /
    ) -> _2Tuple[signedinteger[_NBit1]] | _2Tuple[signedinteger[_NBit2]]: ...

@type_check_only
class _FloatOp(Protocol[_NBit1]):
    @overload
    def __call__(self, other: int, /) -> floating[_NBit1]: ...
    @overload
    def __call__(self, other: float, /) -> floating[_NBit1] | float64: ...
    @overload
    def __call__(
        self, other: complex, /
    ) -> complexfloating[_NBit1, _NBit1] | complex128: ...
    @overload
    def __call__(
        self, other: integer[_NBit2] | floating[_NBit2], /
    ) -> floating[_NBit1] | floating[_NBit2]: ...

@type_check_only
class _FloatMod(Protocol[_NBit1]):
    @overload
    def __call__(self, other: bool, /) -> floating[_NBit1]: ...
    @overload
    def __call__(self, other: int, /) -> floating[_NBit1] | floating[_NBitInt]: ...
    @overload
    def __call__(self, other: float, /) -> floating[_NBit1] | float64: ...
    @overload
    def __call__(
        self, other: integer[_NBit2] | floating[_NBit2], /
    ) -> floating[_NBit1] | floating[_NBit2]: ...

class _FloatDivMod(Protocol[_NBit1]):
    @overload
    def __call__(self, other: bool, /) -> _2Tuple[floating[_NBit1]]: ...
    @overload
    def __call__(
        self, other: int, /
    ) -> _2Tuple[floating[_NBit1]] | _2Tuple[floating[_NBitInt]]: ...
    @overload
    def __call__(
        self, other: float, /
    ) -> _2Tuple[floating[_NBit1]] | _2Tuple[float64]: ...
    @overload
    def __call__(
        self, other: integer[_NBit2] | floating[_NBit2], /
    ) -> _2Tuple[floating[_NBit1]] | _2Tuple[floating[_NBit2]]: ...

@type_check_only
class _NumberOp(Protocol):
    def __call__(self, other: _NumberLike_co, /) -> Any: ...

@final
@type_check_only
class _SupportsLT(Protocol):
    def __lt__(self, other: Any, /) -> Any: ...

@final
@type_check_only
class _SupportsLE(Protocol):
    def __le__(self, other: Any, /) -> Any: ...

@final
@type_check_only
class _SupportsGT(Protocol):
    def __gt__(self, other: Any, /) -> Any: ...

@final
@type_check_only
class _SupportsGE(Protocol):
    def __ge__(self, other: Any, /) -> Any: ...

@final
@type_check_only
class _ComparisonOpLT(Protocol[_T1_contra, _T2_contra]):
    @overload
    def __call__(self, other: _T1_contra, /) -> np.bool: ...
    @overload
    def __call__(self, other: _T2_contra, /) -> NDArray[np.bool]: ...
    @overload
    def __call__(self, other: _NestedSequence[_SupportsGT], /) -> NDArray[np.bool]: ...
    @overload
    def __call__(self, other: _SupportsGT, /) -> np.bool: ...

@final
@type_check_only
class _ComparisonOpLE(Protocol[_T1_contra, _T2_contra]):
    @overload
    def __call__(self, other: _T1_contra, /) -> np.bool: ...
    @overload
    def __call__(self, other: _T2_contra, /) -> NDArray[np.bool]: ...
    @overload
    def __call__(self, other: _NestedSequence[_SupportsGE], /) -> NDArray[np.bool]: ...
    @overload
    def __call__(self, other: _SupportsGE, /) -> np.bool: ...

@final
@type_check_only
class _ComparisonOpGT(Protocol[_T1_contra, _T2_contra]):
    @overload
    def __call__(self, other: _T1_contra, /) -> np.bool: ...
    @overload
    def __call__(self, other: _T2_contra, /) -> NDArray[np.bool]: ...
    @overload
    def __call__(self, other: _NestedSequence[_SupportsLT], /) -> NDArray[np.bool]: ...
    @overload
    def __call__(self, other: _SupportsLT, /) -> np.bool: ...

@final
@type_check_only
class _ComparisonOpGE(Protocol[_T1_contra, _T2_contra]):
    @overload
    def __call__(self, other: _T1_contra, /) -> np.bool: ...
    @overload
    def __call__(self, other: _T2_contra, /) -> NDArray[np.bool]: ...
    @overload
    def __call__(self, other: _NestedSequence[_SupportsGT], /) -> NDArray[np.bool]: ...
    @overload
    def __call__(self, other: _SupportsGT, /) -> np.bool: ...
```
