## Supplementary software v0.2.1 for "Virtual control arms for paediatric myopia trials: external validation of axial-elongation models": _char_codes.py

```
from typing import Literal

_BoolCodes = Literal[
    "bool", "bool_",
    "?", "|?", "=?", "<?", ">?",
    "b1", "|b1", "=b1", "<b1", ">b1",
]  # fmt: skip

_UInt8Codes = Literal["uint8", "u1", "|u1", "=u1", "<u1", ">u1"]
_UInt16Codes = Literal["uint16", "u2", "|u2", "=u2", "<u2", ">u2"]
_UInt32Codes = Literal["uint32", "u4", "|u4", "=u4", "<u4", ">u4"]
_UInt64Codes = Literal["uint64", "u8", "|u8", "=u8", "<u8", ">u8"]

_Int8Codes = Literal["int8", "i1", "|i1", "=i1", "<i1", ">i1"]
_Int16Codes = Literal["int16", "i2", "|i2", "=i2", "<i2", ">i2"]
_Int32Codes = Literal["int32", "i4", "|i4", "=i4", "<i4", ">i4"]
_Int64Codes = Literal["int64", "i8", "|i8", "=i8", "<i8", ">i8"]

_Float16Codes = Literal["float16", "f2", "|f2", "=f2", "<f2", ">f2"]
_Float32Codes = Literal["float32", "f4", "|f4", "=f4", "<f4", ">f4"]
_Float64Codes = Literal["float64", "f8", "|f8", "=f8", "<f8", ">f8"]

_Complex64Codes = Literal["complex64", "c8", "|c8", "=c8", "<c8", ">c8"]
_Complex128Codes = Literal["complex128", "c16", "|c16", "=c16", "<c16", ">c16"]

_ByteCodes = Literal["byte", "b", "|b", "=b", "<b", ">b"]
_ShortCodes = Literal["short", "h", "|h", "=h", "<h", ">h"]
_IntCCodes = Literal["intc", "i", "|i", "=i", "<i", ">i"]
_IntPCodes = Literal["intp", "int", "int_", "n", "|n", "=n", "<n", ">n"]
_LongCodes = Literal["long", "l", "|l", "=l", "<l", ">l"]
_IntCodes = _IntPCodes
_LongLongCodes = Literal["longlong", "q", "|q", "=q", "<q", ">q"]

_UByteCodes = Literal["ubyte", "B", "|B", "=B", "<B", ">B"]
_UShortCodes = Literal["ushort", "H", "|H", "=H", "<H", ">H"]
_UIntCCodes = Literal["uintc", "I", "|I", "=I", "<I", ">I"]
_UIntPCodes = Literal["uintp", "uint", "N", "|N", "=N", "<N", ">N"]
_ULongCodes = Literal["ulong", "L", "|L", "=L", "<L", ">L"]
_UIntCodes = _UIntPCodes
_ULongLongCodes = Literal["ulonglong", "Q", "|Q", "=Q", "<Q", ">Q"]

_HalfCodes = Literal["half", "e", "|e", "=e", "<e", ">e"]
_SingleCodes = Literal["single", "f", "|f", "=f", "<f", ">f"]
_DoubleCodes = Literal["double", "float", "d", "|d", "=d", "<d", ">d"]
_LongDoubleCodes = Literal["longdouble", "g", "|g", "=g", "<g", ">g"]

_CSingleCodes = Literal["csingle", "F", "|F", "=F", "<F", ">F"]
_CDoubleCodes = Literal["cdouble", "complex", "D", "|D", "=D", "<D", ">D"]
_CLongDoubleCodes = Literal["clongdouble", "G", "|G", "=G", "<G", ">G"]

_StrCodes = Literal["str", "str_", "unicode", "U", "|U", "=U", "<U", ">U"]
_BytesCodes = Literal["bytes", "bytes_", "S", "|S", "=S", "<S", ">S"]
_VoidCodes = Literal["void", "V", "|V", "=V", "<V", ">V"]
_ObjectCodes = Literal["object", "object_", "O", "|O", "=O", "<O", ">O"]

_DT64Codes = Literal[
    "datetime64", "|datetime64", "=datetime64",
    "<datetime64", ">datetime64",
    "datetime64[Y]", "|datetime64[Y]", "=datetime64[Y]",
    "<datetime64[Y]", ">datetime64[Y]",
    "datetime64[M]", "|datetime64[M]", "=datetime64[M]",
    "<datetime64[M]", ">datetime64[M]",
    "datetime64[W]", "|datetime64[W]", "=datetime64[W]",
    "<datetime64[W]", ">datetime64[W]",
    "datetime64[D]", "|datetime64[D]", "=datetime64[D]",
    "<datetime64[D]", ">datetime64[D]",
    "datetime64[h]", "|datetime64[h]", "=datetime64[h]",
    "<datetime64[h]", ">datetime64[h]",
    "datetime64[m]", "|datetime64[m]", "=datetime64[m]",
    "<datetime64[m]", ">datetime64[m]",
    "datetime64[s]", "|datetime64[s]", "=datetime64[s]",
    "<datetime64[s]", ">datetime64[s]",
    "datetime64[ms]", "|datetime64[ms]", "=datetime64[ms]",
    "<datetime64[ms]", ">datetime64[ms]",
    "datetime64[us]", "|datetime64[us]", "=datetime64[us]",
    "<datetime64[us]", ">datetime64[us]",
    "datetime64[ns]", "|datetime64[ns]", "=datetime64[ns]",
    "<datetime64[ns]", ">datetime64[ns]",
    "datetime64[ps]", "|datetime64[ps]", "=datetime64[ps]",
    "<datetime64[ps]", ">datetime64[ps]",
    "datetime64[fs]", "|datetime64[fs]", "=datetime64[fs]",
    "<datetime64[fs]", ">datetime64[fs]",
    "datetime64[as]", "|datetime64[as]", "=datetime64[as]",
    "<datetime64[as]", ">datetime64[as]",
    "M", "|M", "=M", "<M", ">M",
    "M8", "|M8", "=M8", "<M8", ">M8",
    "M8[Y]", "|M8[Y]", "=M8[Y]", "<M8[Y]", ">M8[Y]",
    "M8[M]", "|M8[M]", "=M8[M]", "<M8[M]", ">M8[M]",
    "M8[W]", "|M8[W]", "=M8[W]", "<M8[W]", ">M8[W]",
    "M8[D]", "|M8[D]", "=M8[D]", "<M8[D]", ">M8[D]",
    "M8[h]", "|M8[h]", "=M8[h]", "<M8[h]", ">M8[h]",
    "M8[m]", "|M8[m]", "=M8[m]", "<M8[m]", ">M8[m]",
    "M8[s]", "|M8[s]", "=M8[s]", "<M8[s]", ">M8[s]",
    "M8[ms]", "|M8[ms]", "=M8[ms]", "<M8[ms]", ">M8[ms]",
    "M8[us]", "|M8[us]", "=M8[us]", "<M8[us]", ">M8[us]",
    "M8[ns]", "|M8[ns]", "=M8[ns]", "<M8[ns]", ">M8[ns]",
    "M8[ps]", "|M8[ps]", "=M8[ps]", "<M8[ps]", ">M8[ps]",
    "M8[fs]", "|M8[fs]", "=M8[fs]", "<M8[fs]", ">M8[fs]",
    "M8[as]", "|M8[as]", "=M8[as]", "<M8[as]", ">M8[as]",
]
_TD64Codes = Literal[
    "timedelta64", "|timedelta64", "=timedelta64",
    "<timedelta64", ">timedelta64",
    "timedelta64[Y]", "|timedelta64[Y]", "=timedelta64[Y]",
    "<timedelta64[Y]", ">timedelta64[Y]",
    "timedelta64[M]", "|timedelta64[M]", "=timedelta64[M]",
    "<timedelta64[M]", ">timedelta64[M]",
    "timedelta64[W]", "|timedelta64[W]", "=timedelta64[W]",
    "<timedelta64[W]", ">timedelta64[W]",
    "timedelta64[D]", "|timedelta64[D]", "=timedelta64[D]",
    "<timedelta64[D]", ">timedelta64[D]",
    "timedelta64[h]", "|timedelta64[h]", "=timedelta64[h]",
    "<timedelta64[h]", ">timedelta64[h]",
    "timedelta64[m]", "|timedelta64[m]", "=timedelta64[m]",
    "<timedelta64[m]", ">timedelta64[m]",
    "timedelta64[s]", "|timedelta64[s]", "=timedelta64[s]",
    "<timedelta64[s]", ">timedelta64[s]",
    "timedelta64[ms]", "|timedelta64[ms]", "=timedelta64[ms]",
    "<timedelta64[ms]", ">timedelta64[ms]",
    "timedelta64[us]", "|timedelta64[us]", "=timedelta64[us]",
    "<timedelta64[us]", ">timedelta64[us]",
    "timedelta64[ns]", "|timedelta64[ns]", "=timedelta64[ns]",
    "<timedelta64[ns]", ">timedelta64[ns]",
    "timedelta64[ps]", "|timedelta64[ps]", "=timedelta64[ps]",
    "<timedelta64[ps]", ">timedelta64[ps]",
    "timedelta64[fs]", "|timedelta64[fs]", "=timedelta64[fs]",
    "<timedelta64[fs]", ">timedelta64[fs]",
    "timedelta64[as]", "|timedelta64[as]", "=timedelta64[as]",
    "<timedelta64[as]", ">timedelta64[as]",
    "m", "|m", "=m", "<m", ">m",
    "m8", "|m8", "=m8", "<m8", ">m8",
    "m8[Y]", "|m8[Y]", "=m8[Y]", "<m8[Y]", ">m8[Y]",
    "m8[M]", "|m8[M]", "=m8[M]", "<m8[M]", ">m8[M]",
    "m8[W]", "|m8[W]", "=m8[W]", "<m8[W]", ">m8[W]",
    "m8[D]", "|m8[D]", "=m8[D]", "<m8[D]", ">m8[D]",
    "m8[h]", "|m8[h]", "=m8[h]", "<m8[h]", ">m8[h]",
    "m8[m]", "|m8[m]", "=m8[m]", "<m8[m]", ">m8[m]",
    "m8[s]", "|m8[s]", "=m8[s]", "<m8[s]", ">m8[s]",
    "m8[ms]", "|m8[ms]", "=m8[ms]", "<m8[ms]", ">m8[ms]",
    "m8[us]", "|m8[us]", "=m8[us]", "<m8[us]", ">m8[us]",
    "m8[ns]", "|m8[ns]", "=m8[ns]", "<m8[ns]", ">m8[ns]",
    "m8[ps]", "|m8[ps]", "=m8[ps]", "<m8[ps]", ">m8[ps]",
    "m8[fs]", "|m8[fs]", "=m8[fs]", "<m8[fs]", ">m8[fs]",
    "m8[as]", "|m8[as]", "=m8[as]", "<m8[as]", ">m8[as]",
]

# NOTE: `StringDType' has no scalar type, and therefore has no name that can
# be passed to the `dtype` constructor
_StringCodes = Literal["T", "|T", "=T", "<T", ">T"]

# NOTE: Nested literals get flattened and de-duplicated at runtime, which isn't
# the case for a `Union` of `Literal`s.
# So even though they're equivalent when type-checking, they differ at runtime.
# Another advantage of nesting, is that they always have a "flat"
# `Literal.__args__`, which is a tuple of *literally* all its literal values.

_UnsignedIntegerCodes = Literal[
    _UInt8Codes,
    _UInt16Codes,
    _UInt32Codes,
    _UInt64Codes,
    _UIntCodes,
    _UByteCodes,
    _UShortCodes,
    _UIntCCodes,
    _ULongCodes,
    _ULongLongCodes,
]
_SignedIntegerCodes = Literal[
    _Int8Codes,
    _Int16Codes,
    _Int32Codes,
    _Int64Codes,
    _IntCodes,
    _ByteCodes,
    _ShortCodes,
    _IntCCodes,
    _LongCodes,
    _LongLongCodes,
]
_FloatingCodes = Literal[
    _Float16Codes,
    _Float32Codes,
    _Float64Codes,
    _LongDoubleCodes,
    _HalfCodes,
    _SingleCodes,
    _DoubleCodes,
    _LongDoubleCodes
]
_ComplexFloatingCodes = Literal[
    _Complex64Codes,
    _Complex128Codes,
    _CSingleCodes,
    _CDoubleCodes,
    _CLongDoubleCodes,
]
_IntegerCodes = Literal[_UnsignedIntegerCodes, _SignedIntegerCodes]
_InexactCodes = Literal[_FloatingCodes, _ComplexFloatingCodes]
_NumberCodes = Literal[_IntegerCodes, _InexactCodes]

_CharacterCodes = Literal[_StrCodes, _BytesCodes]
_FlexibleCodes = Literal[_VoidCodes, _CharacterCodes]

_GenericCodes = Literal[
    _BoolCodes,
    _NumberCodes,
    _FlexibleCodes,
    _DT64Codes,
    _TD64Codes,
    _ObjectCodes,
    # TODO: add `_StringCodes` once it has a scalar type
    # _StringCodes,
]
```
