## Supplementary software v0.2.1 for "Virtual control arms for paediatric myopia trials: external validation of axial-elongation models": _dtype_like.py

```
from collections.abc import Sequence  # noqa: F811
from typing import (
    Any,
    TypeAlias,
    TypeVar,
    Protocol,
    TypedDict,
    runtime_checkable,
)

import numpy as np

from ._shape import _ShapeLike

from ._char_codes import (
    _BoolCodes,
    _UInt8Codes,
    _UInt16Codes,
    _UInt32Codes,
    _UInt64Codes,
    _Int8Codes,
    _Int16Codes,
    _Int32Codes,
    _Int64Codes,
    _Float16Codes,
    _Float32Codes,
    _Float64Codes,
    _Complex64Codes,
    _Complex128Codes,
    _ByteCodes,
    _ShortCodes,
    _IntCCodes,
    _LongCodes,
    _LongLongCodes,
    _IntPCodes,
    _IntCodes,
    _UByteCodes,
    _UShortCodes,
    _UIntCCodes,
    _ULongCodes,
    _ULongLongCodes,
    _UIntPCodes,
    _UIntCodes,
    _HalfCodes,
    _SingleCodes,
    _DoubleCodes,
    _LongDoubleCodes,
    _CSingleCodes,
    _CDoubleCodes,
    _CLongDoubleCodes,
    _DT64Codes,
    _TD64Codes,
    _StrCodes,
    _BytesCodes,
    _VoidCodes,
    _ObjectCodes,
)

_SCT = TypeVar("_SCT", bound=np.generic)
_DType_co = TypeVar("_DType_co", covariant=True, bound=np.dtype[Any])

_DTypeLikeNested: TypeAlias = Any  # TODO: wait for support for recursive types


# Mandatory keys
class _DTypeDictBase(TypedDict):
    names: Sequence[str]
    formats: Sequence[_DTypeLikeNested]


# Mandatory + optional keys
class _DTypeDict(_DTypeDictBase, total=False):
    # Only `str` elements are usable as indexing aliases,
    # but `titles` can in principle accept any object
    offsets: Sequence[int]
    titles: Sequence[Any]
    itemsize: int
    aligned: bool


# A protocol for anything with the dtype attribute
@runtime_checkable
class _SupportsDType(Protocol[_DType_co]):
    @property
    def dtype(self) -> _DType_co: ...


# A subset of `npt.DTypeLike` that can be parametrized w.r.t. `np.generic`
_DTypeLike: TypeAlias = (
    np.dtype[_SCT]
    | type[_SCT]
    | _SupportsDType[np.dtype[_SCT]]
)


# Would create a dtype[np.void]
_VoidDTypeLike: TypeAlias = (
    # (flexible_dtype, itemsize)
    tuple[_DTypeLikeNested, int]
    # (fixed_dtype, shape)
    | tuple[_DTypeLikeNested, _ShapeLike]
    # [(field_name, field_dtype, field_shape), ...]
    #
    # The type here is quite broad because NumPy accepts quite a wide
    # range of inputs inside the list; see the tests for some
    # examples.
    | list[Any]
    # {'names': ..., 'formats': ..., 'offsets': ..., 'titles': ...,
    #  'itemsize': ...}
    | _DTypeDict
    # (base_dtype, new_dtype)
    | tuple[_DTypeLikeNested, _DTypeLikeNested]
)

# Anything that can be coerced into numpy.dtype.
# Reference: https://docs.scipy.org/doc/numpy/reference/arrays.dtypes.html
DTypeLike: TypeAlias = (
    np.dtype[Any]
    # default data type (float64)
    | None
    # array-scalar types and generic types
    | type[Any]  # NOTE: We're stuck with `type[Any]` due to object dtypes
    # anything with a dtype attribute
    | _SupportsDType[np.dtype[Any]]
    # character codes, type strings or comma-separated fields, e.g., 'float64'
    | str
    | _VoidDTypeLike
)

# NOTE: while it is possible to provide the dtype as a dict of
# dtype-like objects (e.g. `{'field1': ..., 'field2': ..., ...}`),
# this syntax is officially discouraged and
# therefore not included in the type-union defining `DTypeLike`.
#
# See https://github.com/numpy/numpy/issues/16891 for more details.

# Aliases for commonly used dtype-like objects.
# Note that the precision of `np.number` subclasses is ignored herein.
_DTypeLikeBool: TypeAlias = (
    type[bool]
    | type[np.bool]
    | np.dtype[np.bool]
    | _SupportsDType[np.dtype[np.bool]]
    | _BoolCodes
)
_DTypeLikeUInt: TypeAlias = (
    type[np.unsignedinteger[Any]]
    | np.dtype[np.unsignedinteger[Any]]
    | _SupportsDType[np.dtype[np.unsignedinteger[Any]]]
    | _UInt8Codes
    | _UInt16Codes
    | _UInt32Codes
    | _UInt64Codes
    | _UByteCodes
    | _UShortCodes
    | _UIntCCodes
    | _LongCodes
    | _ULongLongCodes
    | _UIntPCodes
    | _UIntCodes
)
_DTypeLikeInt: TypeAlias = (
    type[int]
    | type[np.signedinteger[Any]]
    | np.dtype[np.signedinteger[Any]]
    | _SupportsDType[np.dtype[np.signedinteger[Any]]]
    | _Int8Codes
    | _Int16Codes
    | _Int32Codes
    | _Int64Codes
    | _ByteCodes
    | _ShortCodes
    | _IntCCodes
    | _LongCodes
    | _LongLongCodes
    | _IntPCodes
    | _IntCodes
)
_DTypeLikeFloat: TypeAlias = (
    type[float]
    | type[np.floating[Any]]
    | np.dtype[np.floating[Any]]
    | _SupportsDType[np.dtype[np.floating[Any]]]
    | _Float16Codes
    | _Float32Codes
    | _Float64Codes
    | _HalfCodes
    | _SingleCodes
    | _DoubleCodes
    | _LongDoubleCodes
)
_DTypeLikeComplex: TypeAlias = (
    type[complex]
    | type[np.complexfloating[Any]]
    | np.dtype[np.complexfloating[Any]]
    | _SupportsDType[np.dtype[np.complexfloating[Any]]]
    | _Complex64Codes
    | _Complex128Codes
    | _CSingleCodes
    | _CDoubleCodes
    | _CLongDoubleCodes
)
_DTypeLikeDT64: TypeAlias = (
    type[np.timedelta64]
    | np.dtype[np.timedelta64]
    | _SupportsDType[np.dtype[np.timedelta64]]
    | _TD64Codes
)
_DTypeLikeTD64: TypeAlias = (
    type[np.datetime64]
    | np.dtype[np.datetime64]
    | _SupportsDType[np.dtype[np.datetime64]]
    | _DT64Codes
)
_DTypeLikeStr: TypeAlias = (
    type[str]
    | type[np.str_]
    | np.dtype[np.str_]
    | _SupportsDType[np.dtype[np.str_]]
    | _StrCodes
)
_DTypeLikeBytes: TypeAlias = (
    type[bytes]
    | type[np.bytes_]
    | np.dtype[np.bytes_]
    | _SupportsDType[np.dtype[np.bytes_]]
    | _BytesCodes
)
_DTypeLikeVoid: TypeAlias = (
    type[np.void]
    | np.dtype[np.void]
    | _SupportsDType[np.dtype[np.void]]
    | _VoidCodes
    | _VoidDTypeLike
)
_DTypeLikeObject: TypeAlias = (
    type
    | np.dtype[np.object_]
    | _SupportsDType[np.dtype[np.object_]]
    | _ObjectCodes
)

_DTypeLikeComplex_co: TypeAlias = (
    _DTypeLikeBool
    | _DTypeLikeUInt
    | _DTypeLikeInt
    | _DTypeLikeFloat
    | _DTypeLikeComplex
)
```
