## Supplementary software v0.2.1 for "Virtual control arms for paediatric myopia trials: external validation of axial-elongation models": _extended_precision.py

```
"""A module with platform-specific extended precision
`numpy.number` subclasses.

The subclasses are defined here (instead of ``__init__.pyi``) such
that they can be imported conditionally via the numpy's mypy plugin.
"""

import numpy as np
from . import (
    _80Bit,
    _96Bit,
    _128Bit,
    _256Bit,
)

uint128 = np.unsignedinteger[_128Bit]
uint256 = np.unsignedinteger[_256Bit]
int128 = np.signedinteger[_128Bit]
int256 = np.signedinteger[_256Bit]
float80 = np.floating[_80Bit]
float96 = np.floating[_96Bit]
float128 = np.floating[_128Bit]
float256 = np.floating[_256Bit]
complex160 = np.complexfloating[_80Bit, _80Bit]
complex192 = np.complexfloating[_96Bit, _96Bit]
complex256 = np.complexfloating[_128Bit, _128Bit]
complex512 = np.complexfloating[_256Bit, _256Bit]
```
