## Supplementary software v0.2.1 for "Virtual control arms for paediatric myopia trials: external validation of axial-elongation models": _nbit.py

```
"""A module with the precisions of platform-specific `~numpy.number`s."""

from typing import TypeAlias
from ._nbit_base import _8Bit, _16Bit, _32Bit, _64Bit, _96Bit, _128Bit


# To-be replaced with a `npt.NBitBase` subclass by numpy's mypy plugin
_NBitByte: TypeAlias = _8Bit
_NBitShort: TypeAlias = _16Bit
_NBitIntC: TypeAlias = _32Bit
_NBitIntP: TypeAlias = _32Bit | _64Bit
_NBitInt: TypeAlias = _NBitIntP
_NBitLong: TypeAlias = _32Bit | _64Bit
_NBitLongLong: TypeAlias = _64Bit

_NBitHalf: TypeAlias = _16Bit
_NBitSingle: TypeAlias = _32Bit
_NBitDouble: TypeAlias = _64Bit
_NBitLongDouble: TypeAlias = _64Bit | _96Bit | _128Bit
```
