## Supplementary software v0.2.1 for "Virtual control arms for paediatric myopia trials: external validation of axial-elongation models": _nbit_base.py

```
"""A module with the precisions of generic `~numpy.number` types."""
from .._utils import set_module
from typing import final


@final  # Disallow the creation of arbitrary `NBitBase` subclasses
@set_module("numpy.typing")
class NBitBase:
    """
    A type representing `numpy.number` precision during static type checking.

    Used exclusively for the purpose static type checking, `NBitBase`
    represents the base of a hierarchical set of subclasses.
    Each subsequent subclass is herein used for representing a lower level
    of precision, *e.g.* ``64Bit > 32Bit > 16Bit``.

    .. versionadded:: 1.20

    Examples
    --------
    Below is a typical usage example: `NBitBase` is herein used for annotating
    a function that takes a float and integer of arbitrary precision
    as arguments and returns a new float of whichever precision is largest
    (*e.g.* ``np.float16 + np.int64 -> np.float64``).

    .. code-block:: python

        >>> from __future__ import annotations
        >>> from typing import TypeVar, TYPE_CHECKING
        >>> import numpy as np
        >>> import numpy.typing as npt

        >>> S = TypeVar("S", bound=npt.NBitBase)
        >>> T = TypeVar("T", bound=npt.NBitBase)

        >>> def add(a: np.floating[S], b: np.integer[T]) -> np.floating[S | T]:
        ...     return a + b

        >>> a = np.float16()
        >>> b = np.int64()
        >>> out = add(a, b)

        >>> if TYPE_CHECKING:
        ...     reveal_locals()
        ...     # note: Revealed local types are:
        ...     # note:     a: numpy.floating[numpy.typing._16Bit*]
        ...     # note:     b: numpy.signedinteger[numpy.typing._64Bit*]
        ...     # note:     out: numpy.floating[numpy.typing._64Bit*]

    """

    def __init_subclass__(cls) -> None:
        allowed_names = {
            "NBitBase", "_256Bit", "_128Bit", "_96Bit", "_80Bit",
            "_64Bit", "_32Bit", "_16Bit", "_8Bit",
        }
        if cls.__name__ not in allowed_names:
            raise TypeError('cannot inherit from final class "NBitBase"')
        super().__init_subclass__()

@final
@set_module("numpy._typing")
# Silence errors about subclassing a `@final`-decorated class
class _256Bit(NBitBase):  # type: ignore[misc]
    pass

@final
@set_module("numpy._typing")
class _128Bit(_256Bit):  # type: ignore[misc]
    pass

@final
@set_module("numpy._typing")
class _96Bit(_128Bit):  # type: ignore[misc]
    pass

@final
@set_module("numpy._typing")
class _80Bit(_96Bit):  # type: ignore[misc]
    pass

@final
@set_module("numpy._typing")
class _64Bit(_80Bit):  # type: ignore[misc]
    pass

@final
@set_module("numpy._typing")
class _32Bit(_64Bit):  # type: ignore[misc]
    pass

@final
@set_module("numpy._typing")
class _16Bit(_32Bit):  # type: ignore[misc]
    pass

@final
@set_module("numpy._typing")
class _8Bit(_16Bit):  # type: ignore[misc]
    pass
```
