## Supplementary software v0.2.1 for "Virtual control arms for paediatric myopia trials: external validation of axial-elongation models": _nested_sequence.py

```
"""A module containing the `_NestedSequence` protocol."""

from __future__ import annotations

from typing import (
    Any,
    TypeVar,
    Protocol,
    runtime_checkable,
    TYPE_CHECKING,
)

if TYPE_CHECKING:
    from collections.abc import Iterator

__all__ = ["_NestedSequence"]

_T_co = TypeVar("_T_co", covariant=True)


@runtime_checkable
class _NestedSequence(Protocol[_T_co]):
    """A protocol for representing nested sequences.

    Warning
    -------
    `_NestedSequence` currently does not work in combination with typevars,
    *e.g.* ``def func(a: _NestedSequnce[T]) -> T: ...``.

    See Also
    --------
    collections.abc.Sequence
        ABCs for read-only and mutable :term:`sequences`.

    Examples
    --------
    .. code-block:: python

        >>> from __future__ import annotations

        >>> from typing import TYPE_CHECKING
        >>> import numpy as np
        >>> from numpy._typing import _NestedSequence

        >>> def get_dtype(seq: _NestedSequence[float]) -> np.dtype[np.float64]:
        ...     return np.asarray(seq).dtype

        >>> a = get_dtype([1.0])
        >>> b = get_dtype([[1.0]])
        >>> c = get_dtype([[[1.0]]])
        >>> d = get_dtype([[[[1.0]]]])

        >>> if TYPE_CHECKING:
        ...     reveal_locals()
        ...     # note: Revealed local types are:
        ...     # note:     a: numpy.dtype[numpy.floating[numpy._typing._64Bit]]
        ...     # note:     b: numpy.dtype[numpy.floating[numpy._typing._64Bit]]
        ...     # note:     c: numpy.dtype[numpy.floating[numpy._typing._64Bit]]
        ...     # note:     d: numpy.dtype[numpy.floating[numpy._typing._64Bit]]

    """

    def __len__(self, /) -> int:
        """Implement ``len(self)``."""
        raise NotImplementedError

    def __getitem__(self, index: int, /) -> _T_co | _NestedSequence[_T_co]:
        """Implement ``self[x]``."""
        raise NotImplementedError

    def __contains__(self, x: object, /) -> bool:
        """Implement ``x in self``."""
        raise NotImplementedError

    def __iter__(self, /) -> Iterator[_T_co | _NestedSequence[_T_co]]:
        """Implement ``iter(self)``."""
        raise NotImplementedError

    def __reversed__(self, /) -> Iterator[_T_co | _NestedSequence[_T_co]]:
        """Implement ``reversed(self)``."""
        raise NotImplementedError

    def count(self, value: Any, /) -> int:
        """Return the number of occurrences of `value`."""
        raise NotImplementedError

    def index(self, value: Any, /) -> int:
        """Return the first index of `value`."""
        raise NotImplementedError
```
