## Supplementary software v0.2.1 for "Virtual control arms for paediatric myopia trials: external validation of axial-elongation models": _scalars.py

```
from typing import Any, TypeAlias

import numpy as np

# NOTE: `_StrLike_co` and `_BytesLike_co` are pointless, as `np.str_` and
# `np.bytes_` are already subclasses of their builtin counterpart

_CharLike_co: TypeAlias = str | bytes

# The 6 `<X>Like_co` type-aliases below represent all scalars that can be
# coerced into `<X>` (with the casting rule `same_kind`)
_BoolLike_co: TypeAlias = bool | np.bool
_UIntLike_co: TypeAlias = np.unsignedinteger[Any] | _BoolLike_co
_IntLike_co: TypeAlias = int | np.integer[Any] | _BoolLike_co
_FloatLike_co: TypeAlias = float | np.floating[Any] | _IntLike_co
_ComplexLike_co: TypeAlias = (
    complex
    | np.complexfloating[Any, Any]
    | _FloatLike_co
)
_TD64Like_co: TypeAlias = np.timedelta64 | _IntLike_co

_NumberLike_co: TypeAlias = int | float | complex | np.number[Any] | np.bool
_ScalarLike_co: TypeAlias = int | float | complex | str | bytes | np.generic

# `_VoidLike_co` is technically not a scalar, but it's close enough
_VoidLike_co: TypeAlias = tuple[Any, ...] | np.void
```
