## Supplementary software v0.2.1 for "Virtual control arms for paediatric myopia trials: external validation of axial-elongation models": _shape.py

```
from collections.abc import Sequence
from typing import SupportsIndex, TypeAlias

_Shape: TypeAlias = tuple[int, ...]

# Anything that can be coerced to a shape tuple
_ShapeLike: TypeAlias = SupportsIndex | Sequence[SupportsIndex]
```
