## Supplementary software v0.2.1 for "Virtual control arms for paediatric myopia trials: external validation of axial-elongation models": _ufunc.py

```
from .. import ufunc

_UFunc_Nin1_Nout1 = ufunc
_UFunc_Nin2_Nout1 = ufunc
_UFunc_Nin1_Nout2 = ufunc
_UFunc_Nin2_Nout2 = ufunc
_GUFunc_Nin2_Nout1 = ufunc
```
