## Supplementary software v0.2.1 for "Virtual control arms for paediatric myopia trials: external validation of axial-elongation models": _ufunc.pyi

```
"""A module with private type-check-only `numpy.ufunc` subclasses.

The signatures of the ufuncs are too varied to reasonably type
with a single class. So instead, `ufunc` has been expanded into
four private subclasses, one for each combination of
`~ufunc.nin` and `~ufunc.nout`.
"""

from typing import (
    Any,
    Generic,
    Literal,
    NoReturn,
    Protocol,
    SupportsIndex,
    TypeAlias,
    TypedDict,
    TypeVar,
    overload,
    type_check_only,
)

from typing_extensions import LiteralString, Unpack

import numpy as np
from numpy import _CastingKind, _OrderKACF, ufunc
from numpy.typing import NDArray

from ._array_like import ArrayLike, _ArrayLikeBool_co, _ArrayLikeInt_co
from ._dtype_like import DTypeLike
from ._scalars import _ScalarLike_co
from ._shape import _ShapeLike

_T = TypeVar("_T")
_2Tuple: TypeAlias = tuple[_T, _T]
_3Tuple: TypeAlias = tuple[_T, _T, _T]
_4Tuple: TypeAlias = tuple[_T, _T, _T, _T]

_2PTuple: TypeAlias = tuple[_T, _T, Unpack[tuple[_T, ...]]]
_3PTuple: TypeAlias = tuple[_T, _T, _T, Unpack[tuple[_T, ...]]]
_4PTuple: TypeAlias = tuple[_T, _T, _T, _T, Unpack[tuple[_T, ...]]]

_NTypes = TypeVar("_NTypes", bound=int, covariant=True)
_IDType = TypeVar("_IDType", covariant=True)
_NameType = TypeVar("_NameType", bound=LiteralString, covariant=True)
_Signature = TypeVar("_Signature", bound=LiteralString, covariant=True)

_NIn = TypeVar("_NIn", bound=int, covariant=True)
_NOut = TypeVar("_NOut", bound=int, covariant=True)
_ReturnType_co = TypeVar("_ReturnType_co", covariant=True)
_ArrayType = TypeVar("_ArrayType", bound=np.ndarray[Any, Any])


@type_check_only
class _SupportsArrayUFunc(Protocol):
    def __array_ufunc__(
        self,
        ufunc: ufunc,
        method: Literal["__call__", "reduce", "reduceat", "accumulate", "outer", "at"],
        *inputs: Any,
        **kwargs: Any,
    ) -> Any: ...

@type_check_only
class _UFunc3Kwargs(TypedDict, total=False):
    where: _ArrayLikeBool_co | None
    casting: _CastingKind
    order: _OrderKACF
    subok: bool
    signature: _3Tuple[str | None] | str | None

# NOTE: `reduce`, `accumulate`, `reduceat` and `outer` raise a ValueError for
# ufuncs that don't accept two input arguments and return one output argument.
# In such cases the respective methods return `NoReturn`

# NOTE: Similarly, `at` won't be defined for ufuncs that return
# multiple outputs; in such cases `at` is typed to return `NoReturn`

# NOTE: If 2 output types are returned then `out` must be a
# 2-tuple of arrays. Otherwise `None` or a plain array are also acceptable

# pyright: reportIncompatibleMethodOverride=false

@type_check_only
class _UFunc_Nin1_Nout1(ufunc, Generic[_NameType, _NTypes, _IDType]):  # type: ignore[misc]
    @property
    def __name__(self) -> _NameType: ...
    @property
    def __qualname__(self) -> _NameType: ...
    @property
    def ntypes(self) -> _NTypes: ...
    @property
    def identity(self) -> _IDType: ...
    @property
    def nin(self) -> Literal[1]: ...
    @property
    def nout(self) -> Literal[1]: ...
    @property
    def nargs(self) -> Literal[2]: ...
    @property
    def signature(self) -> None: ...

    @overload
    def __call__(
        self,
        __x1: _ScalarLike_co,
        out: None = ...,
        *,
        where: None | _ArrayLikeBool_co = ...,
        casting: _CastingKind = ...,
        order: _OrderKACF = ...,
        dtype: DTypeLike = ...,
        subok: bool = ...,
        signature: str | _2Tuple[None | str] = ...,
    ) -> Any: ...
    @overload
    def __call__(
        self,
        __x1: ArrayLike,
        out: None | NDArray[Any] | tuple[NDArray[Any]] = ...,
        *,
        where: None | _ArrayLikeBool_co = ...,
        casting: _CastingKind = ...,
        order: _OrderKACF = ...,
        dtype: DTypeLike = ...,
        subok: bool = ...,
        signature: str | _2Tuple[None | str] = ...,
    ) -> NDArray[Any]: ...
    @overload
    def __call__(
        self,
        __x1: _SupportsArrayUFunc,
        out: None | NDArray[Any] | tuple[NDArray[Any]] = ...,
        *,
        where: None | _ArrayLikeBool_co = ...,
        casting: _CastingKind = ...,
        order: _OrderKACF = ...,
        dtype: DTypeLike = ...,
        subok: bool = ...,
        signature: str | _2Tuple[None | str] = ...,
    ) -> Any: ...

    def at(
        self,
        a: _SupportsArrayUFunc,
        indices: _ArrayLikeInt_co,
        /,
    ) -> None: ...

    def reduce(self, *args, **kwargs) -> NoReturn: ...
    def accumulate(self, *args, **kwargs) -> NoReturn: ...
    def reduceat(self, *args, **kwargs) -> NoReturn: ...
    def outer(self, *args, **kwargs) -> NoReturn: ...

@type_check_only
class _UFunc_Nin2_Nout1(ufunc, Generic[_NameType, _NTypes, _IDType]):  # type: ignore[misc]
    @property
    def __name__(self) -> _NameType: ...
    @property
    def __qualname__(self) -> _NameType: ...
    @property
    def ntypes(self) -> _NTypes: ...
    @property
    def identity(self) -> _IDType: ...
    @property
    def nin(self) -> Literal[2]: ...
    @property
    def nout(self) -> Literal[1]: ...
    @property
    def nargs(self) -> Literal[3]: ...
    @property
    def signature(self) -> None: ...

    @overload  # (scalar, scalar) -> scalar
    def __call__(
        self,
        x1: _ScalarLike_co,
        x2: _ScalarLike_co,
        /,
        out: None = None,
        *,
        dtype: DTypeLike | None = None,
        **kwds: Unpack[_UFunc3Kwargs],
    ) -> Any: ...
    @overload  # (array-like, array) -> array
    def __call__(
        self,
        x1: ArrayLike,
        x2: NDArray[np.generic],
        /,
        out: NDArray[np.generic] | tuple[NDArray[np.generic]] | None = None,
        *,
        dtype: DTypeLike | None = None,
        **kwds: Unpack[_UFunc3Kwargs],
    ) -> NDArray[Any]: ...
    @overload  # (array, array-like) -> array
    def __call__(
        self,
        x1: NDArray[np.generic],
        x2: ArrayLike,
        /,
        out: NDArray[np.generic] | tuple[NDArray[np.generic]] | None = None,
        *,
        dtype: DTypeLike | None = None,
        **kwds: Unpack[_UFunc3Kwargs],
    ) -> NDArray[Any]: ...
    @overload  # (array-like, array-like, out=array) -> array
    def __call__(
        self,
        x1: ArrayLike,
        x2: ArrayLike,
        /,
        out: NDArray[np.generic] | tuple[NDArray[np.generic]],
        *,
        dtype: DTypeLike | None = None,
        **kwds: Unpack[_UFunc3Kwargs],
    ) -> NDArray[Any]: ...
    @overload  # (array-like, array-like) -> array | scalar
    def __call__(
        self,
        x1: ArrayLike,
        x2: ArrayLike,
        /,
        out: NDArray[np.generic] | tuple[NDArray[np.generic]] | None = None,
        *,
        dtype: DTypeLike | None = None,
        **kwds: Unpack[_UFunc3Kwargs],
    ) -> NDArray[Any] | Any: ...

    def at(
        self,
        a: NDArray[Any],
        indices: _ArrayLikeInt_co,
        b: ArrayLike,
        /,
    ) -> None: ...

    def reduce(
        self,
        array: ArrayLike,
        axis: None | _ShapeLike = ...,
        dtype: DTypeLike = ...,
        out: None | NDArray[Any] = ...,
        keepdims: bool = ...,
        initial: Any = ...,
        where: _ArrayLikeBool_co = ...,
    ) -> Any: ...

    def accumulate(
        self,
        array: ArrayLike,
        axis: SupportsIndex = ...,
        dtype: DTypeLike = ...,
        out: None | NDArray[Any] = ...,
    ) -> NDArray[Any]: ...

    def reduceat(
        self,
        array: ArrayLike,
        indices: _ArrayLikeInt_co,
        axis: SupportsIndex = ...,
        dtype: DTypeLike = ...,
        out: None | NDArray[Any] = ...,
    ) -> NDArray[Any]: ...

    @overload  # (scalar, scalar) -> scalar
    def outer(
        self,
        A: _ScalarLike_co,
        B: _ScalarLike_co,
        /,
        *,
        out: None = None,
        dtype: DTypeLike | None = None,
        **kwds: Unpack[_UFunc3Kwargs],
    ) -> Any: ...
    @overload  # (array-like, array) -> array
    def outer(
        self,
        A: ArrayLike,
        B: NDArray[np.generic],
        /,
        *,
        out: NDArray[np.generic] | tuple[NDArray[np.generic]] | None = None,
        dtype: DTypeLike | None = None,
        **kwds: Unpack[_UFunc3Kwargs],
    ) -> NDArray[Any]: ...
    @overload  # (array, array-like) -> array
    def outer(
        self,
        A: NDArray[np.generic],
        B: ArrayLike,
        /,
        *,
        out: NDArray[np.generic] | tuple[NDArray[np.generic]] | None = None,
        dtype: DTypeLike | None = None,
        **kwds: Unpack[_UFunc3Kwargs],
    ) -> NDArray[Any]: ...
    @overload  # (array-like, array-like, out=array) -> array
    def outer(
        self,
        A: ArrayLike,
        B: ArrayLike,
        /,
        *,
        out: NDArray[np.generic] | tuple[NDArray[np.generic]],
        dtype: DTypeLike | None = None,
        **kwds: Unpack[_UFunc3Kwargs],
    ) -> NDArray[Any]: ...
    @overload  # (array-like, array-like) -> array | scalar
    def outer(
        self,
        A: ArrayLike,
        B: ArrayLike,
        /,
        *,
        out: NDArray[np.generic] | tuple[NDArray[np.generic]] | None = None,
        dtype: DTypeLike | None = None,
        **kwds: Unpack[_UFunc3Kwargs],
    ) -> NDArray[Any] | Any: ...

@type_check_only
class _UFunc_Nin1_Nout2(ufunc, Generic[_NameType, _NTypes, _IDType]):  # type: ignore[misc]
    @property
    def __name__(self) -> _NameType: ...
    @property
    def __qualname__(self) -> _NameType: ...
    @property
    def ntypes(self) -> _NTypes: ...
    @property
    def identity(self) -> _IDType: ...
    @property
    def nin(self) -> Literal[1]: ...
    @property
    def nout(self) -> Literal[2]: ...
    @property
    def nargs(self) -> Literal[3]: ...
    @property
    def signature(self) -> None: ...

    @overload
    def __call__(
        self,
        __x1: _ScalarLike_co,
        __out1: None = ...,
        __out2: None = ...,
        *,
        where: None | _ArrayLikeBool_co = ...,
        casting: _CastingKind = ...,
        order: _OrderKACF = ...,
        dtype: DTypeLike = ...,
        subok: bool = ...,
        signature: str | _3Tuple[None | str] = ...,
    ) -> _2Tuple[Any]: ...
    @overload
    def __call__(
        self,
        __x1: ArrayLike,
        __out1: None | NDArray[Any] = ...,
        __out2: None | NDArray[Any] = ...,
        *,
        out: _2Tuple[NDArray[Any]] = ...,
        where: None | _ArrayLikeBool_co = ...,
        casting: _CastingKind = ...,
        order: _OrderKACF = ...,
        dtype: DTypeLike = ...,
        subok: bool = ...,
        signature: str | _3Tuple[None | str] = ...,
    ) -> _2Tuple[NDArray[Any]]: ...
    @overload
    def __call__(
        self,
        __x1: _SupportsArrayUFunc,
        __out1: None | NDArray[Any] = ...,
        __out2: None | NDArray[Any] = ...,
        *,
        out: _2Tuple[NDArray[Any]] = ...,
        where: None | _ArrayLikeBool_co = ...,
        casting: _CastingKind = ...,
        order: _OrderKACF = ...,
        dtype: DTypeLike = ...,
        subok: bool = ...,
        signature: str | _3Tuple[None | str] = ...,
    ) -> _2Tuple[Any]: ...

    def at(self, *args, **kwargs) -> NoReturn: ...
    def reduce(self, *args, **kwargs) -> NoReturn: ...
    def accumulate(self, *args, **kwargs) -> NoReturn: ...
    def reduceat(self, *args, **kwargs) -> NoReturn: ...
    def outer(self, *args, **kwargs) -> NoReturn: ...

@type_check_only
class _UFunc_Nin2_Nout2(ufunc, Generic[_NameType, _NTypes, _IDType]):  # type: ignore[misc]
    @property
    def __name__(self) -> _NameType: ...
    @property
    def __qualname__(self) -> _NameType: ...
    @property
    def ntypes(self) -> _NTypes: ...
    @property
    def identity(self) -> _IDType: ...
    @property
    def nin(self) -> Literal[2]: ...
    @property
    def nout(self) -> Literal[2]: ...
    @property
    def nargs(self) -> Literal[4]: ...
    @property
    def signature(self) -> None: ...

    @overload
    def __call__(
        self,
        __x1: _ScalarLike_co,
        __x2: _ScalarLike_co,
        __out1: None = ...,
        __out2: None = ...,
        *,
        where: None | _ArrayLikeBool_co = ...,
        casting: _CastingKind = ...,
        order: _OrderKACF = ...,
        dtype: DTypeLike = ...,
        subok: bool = ...,
        signature: str | _4Tuple[None | str] = ...,
    ) -> _2Tuple[Any]: ...
    @overload
    def __call__(
        self,
        __x1: ArrayLike,
        __x2: ArrayLike,
        __out1: None | NDArray[Any] = ...,
        __out2: None | NDArray[Any] = ...,
        *,
        out: _2Tuple[NDArray[Any]] = ...,
        where: None | _ArrayLikeBool_co = ...,
        casting: _CastingKind = ...,
        order: _OrderKACF = ...,
        dtype: DTypeLike = ...,
        subok: bool = ...,
        signature: str | _4Tuple[None | str] = ...,
    ) -> _2Tuple[NDArray[Any]]: ...

    def at(self, *args, **kwargs) -> NoReturn: ...
    def reduce(self, *args, **kwargs) -> NoReturn: ...
    def accumulate(self, *args, **kwargs) -> NoReturn: ...
    def reduceat(self, *args, **kwargs) -> NoReturn: ...
    def outer(self, *args, **kwargs) -> NoReturn: ...

@type_check_only
class _GUFunc_Nin2_Nout1(ufunc, Generic[_NameType, _NTypes, _IDType, _Signature]):  # type: ignore[misc]
    @property
    def __name__(self) -> _NameType: ...
    @property
    def __qualname__(self) -> _NameType: ...
    @property
    def ntypes(self) -> _NTypes: ...
    @property
    def identity(self) -> _IDType: ...
    @property
    def nin(self) -> Literal[2]: ...
    @property
    def nout(self) -> Literal[1]: ...
    @property
    def nargs(self) -> Literal[3]: ...
    @property
    def signature(self) -> _Signature: ...

    # Scalar for 1D array-likes; ndarray otherwise
    @overload
    def __call__(
        self,
        __x1: ArrayLike,
        __x2: ArrayLike,
        out: None = ...,
        *,
        casting: _CastingKind = ...,
        order: _OrderKACF = ...,
        dtype: DTypeLike = ...,
        subok: bool = ...,
        signature: str | _3Tuple[None | str] = ...,
        axes: list[_2Tuple[SupportsIndex]] = ...,
    ) -> Any: ...
    @overload
    def __call__(
        self,
        __x1: ArrayLike,
        __x2: ArrayLike,
        out: NDArray[Any] | tuple[NDArray[Any]],
        *,
        casting: _CastingKind = ...,
        order: _OrderKACF = ...,
        dtype: DTypeLike = ...,
        subok: bool = ...,
        signature: str | _3Tuple[None | str] = ...,
        axes: list[_2Tuple[SupportsIndex]] = ...,
    ) -> NDArray[Any]: ...

    def at(self, *args, **kwargs) -> NoReturn: ...
    def reduce(self, *args, **kwargs) -> NoReturn: ...
    def accumulate(self, *args, **kwargs) -> NoReturn: ...
    def reduceat(self, *args, **kwargs) -> NoReturn: ...
    def outer(self, *args, **kwargs) -> NoReturn: ...

@type_check_only
class _PyFunc_Kwargs_Nargs2(TypedDict, total=False):
    where: None | _ArrayLikeBool_co
    casting: _CastingKind
    order: _OrderKACF
    dtype: DTypeLike
    subok: bool
    signature: str | tuple[DTypeLike, DTypeLike]

@type_check_only
class _PyFunc_Kwargs_Nargs3(TypedDict, total=False):
    where: None | _ArrayLikeBool_co
    casting: _CastingKind
    order: _OrderKACF
    dtype: DTypeLike
    subok: bool
    signature: str | tuple[DTypeLike, DTypeLike, DTypeLike]

@type_check_only
class _PyFunc_Kwargs_Nargs3P(TypedDict, total=False):
    where: None | _ArrayLikeBool_co
    casting: _CastingKind
    order: _OrderKACF
    dtype: DTypeLike
    subok: bool
    signature: str | _3PTuple[DTypeLike]

@type_check_only
class _PyFunc_Kwargs_Nargs4P(TypedDict, total=False):
    where: None | _ArrayLikeBool_co
    casting: _CastingKind
    order: _OrderKACF
    dtype: DTypeLike
    subok: bool
    signature: str | _4PTuple[DTypeLike]

@type_check_only
class _PyFunc_Nin1_Nout1(ufunc, Generic[_ReturnType_co, _IDType]):  # type: ignore[misc]
    @property
    def identity(self) -> _IDType: ...
    @property
    def nin(self) -> Literal[1]: ...
    @property
    def nout(self) -> Literal[1]: ...
    @property
    def nargs(self) -> Literal[2]: ...
    @property
    def ntypes(self) -> Literal[1]: ...
    @property
    def signature(self) -> None: ...

    @overload
    def __call__(
        self,
        x1: _ScalarLike_co,
        /,
        out: None = ...,
        **kwargs: Unpack[_PyFunc_Kwargs_Nargs2],
    ) -> _ReturnType_co: ...
    @overload
    def __call__(
        self,
        x1: ArrayLike,
        /,
        out: None = ...,
        **kwargs: Unpack[_PyFunc_Kwargs_Nargs2],
    ) -> _ReturnType_co | NDArray[np.object_]: ...
    @overload
    def __call__(
        self,
        x1: ArrayLike,
        /,
        out: _ArrayType | tuple[_ArrayType],
        **kwargs: Unpack[_PyFunc_Kwargs_Nargs2],
    ) -> _ArrayType: ...
    @overload
    def __call__(
        self,
        x1: _SupportsArrayUFunc,
        /,
        out: None | NDArray[Any] | tuple[NDArray[Any]] = ...,
        **kwargs: Unpack[_PyFunc_Kwargs_Nargs2],
    ) -> Any: ...

    def at(self, a: _SupportsArrayUFunc, ixs: _ArrayLikeInt_co, /) -> None: ...
    def reduce(self, /, *args: Any, **kwargs: Any) -> NoReturn: ...
    def accumulate(self, /, *args: Any, **kwargs: Any) -> NoReturn: ...
    def reduceat(self, /, *args: Any, **kwargs: Any) -> NoReturn: ...
    def outer(self, /, *args: Any, **kwargs: Any) -> NoReturn: ...

@type_check_only
class _PyFunc_Nin2_Nout1(ufunc, Generic[_ReturnType_co, _IDType]):  # type: ignore[misc]
    @property
    def identity(self) -> _IDType: ...
    @property
    def nin(self) -> Literal[2]: ...
    @property
    def nout(self) -> Literal[1]: ...
    @property
    def nargs(self) -> Literal[3]: ...
    @property
    def ntypes(self) -> Literal[1]: ...
    @property
    def signature(self) -> None: ...

    @overload
    def __call__(
        self,
        x1: _ScalarLike_co,
        x2: _ScalarLike_co,
        /,
        out: None = ...,
        **kwargs: Unpack[_PyFunc_Kwargs_Nargs3],
    ) -> _ReturnType_co: ...
    @overload
    def __call__(
        self,
        x1: ArrayLike,
        x2: ArrayLike,
        /,
        out: None = ...,
        **kwargs: Unpack[_PyFunc_Kwargs_Nargs3],
    ) -> _ReturnType_co | NDArray[np.object_]: ...
    @overload
    def __call__(
        self,
        x1: ArrayLike,
        x2: ArrayLike,
        /,
        out: _ArrayType | tuple[_ArrayType],
        **kwargs: Unpack[_PyFunc_Kwargs_Nargs3],
    ) -> _ArrayType: ...
    @overload
    def __call__(
        self,
        x1: _SupportsArrayUFunc,
        x2: _SupportsArrayUFunc | ArrayLike,
        /,
        out: None | NDArray[Any] | tuple[NDArray[Any]] = ...,
        **kwargs: Unpack[_PyFunc_Kwargs_Nargs3],
    ) -> Any: ...
    @overload
    def __call__(
        self,
        x1: ArrayLike,
        x2: _SupportsArrayUFunc,
        /,
        out: None | NDArray[Any] | tuple[NDArray[Any]] = ...,
        **kwargs: Unpack[_PyFunc_Kwargs_Nargs3],
    ) -> Any: ...

    def at(self, a: _SupportsArrayUFunc, ixs: _ArrayLikeInt_co, b: ArrayLike, /) -> None: ...

    @overload
    def reduce(
        self,
        array: ArrayLike,
        axis: None | _ShapeLike,
        dtype: DTypeLike,
        out: _ArrayType,
        /,
        keepdims: bool = ...,
        initial: _ScalarLike_co = ...,
        where: _ArrayLikeBool_co = ...,
    ) -> _ArrayType: ...
    @overload
    def reduce(
        self,
        /,
        array: ArrayLike,
        axis: None | _ShapeLike = ...,
        dtype: DTypeLike = ...,
        *,
        out: _ArrayType | tuple[_ArrayType],
        keepdims: bool = ...,
        initial: _ScalarLike_co = ...,
        where: _ArrayLikeBool_co = ...,
    ) -> _ArrayType: ...
    @overload
    def reduce(
        self,
        /,
        array: ArrayLike,
        axis: None | _ShapeLike = ...,
        dtype: DTypeLike = ...,
        out: None = ...,
        *,
        keepdims: Literal[True],
        initial: _ScalarLike_co = ...,
        where: _ArrayLikeBool_co = ...,
    ) -> NDArray[np.object_]: ...
    @overload
    def reduce(
        self,
        /,
        array: ArrayLike,
        axis: None | _ShapeLike = ...,
        dtype: DTypeLike = ...,
        out: None = ...,
        keepdims: bool = ...,
        initial: _ScalarLike_co = ...,
        where: _ArrayLikeBool_co = ...,
    ) -> _ReturnType_co | NDArray[np.object_]: ...

    @overload
    def reduceat(
        self,
        array: ArrayLike,
        indices: _ArrayLikeInt_co,
        axis: SupportsIndex,
        dtype: DTypeLike,
        out: _ArrayType,
        /,
    ) -> _ArrayType: ...
    @overload
    def reduceat(
        self,
        /,
        array: ArrayLike,
        indices: _ArrayLikeInt_co,
        axis: SupportsIndex = ...,
        dtype: DTypeLike = ...,
        *,
        out: _ArrayType | tuple[_ArrayType],
    ) -> _ArrayType: ...
    @overload
    def reduceat(
        self,
        /,
        array: ArrayLike,
        indices: _ArrayLikeInt_co,
        axis: SupportsIndex = ...,
        dtype: DTypeLike = ...,
        out: None = ...,
    ) -> NDArray[np.object_]: ...
    @overload
    def reduceat(
        self,
        /,
        array: _SupportsArrayUFunc,
        indices: _ArrayLikeInt_co,
        axis: SupportsIndex = ...,
        dtype: DTypeLike = ...,
        out: None | NDArray[Any] | tuple[NDArray[Any]] = ...,
    ) -> Any: ...

    @overload
    def accumulate(
        self,
        array: ArrayLike,
        axis: SupportsIndex,
        dtype: DTypeLike,
        out: _ArrayType,
        /,
    ) -> _ArrayType: ...
    @overload
    def accumulate(
        self,
        array: ArrayLike,
        axis: SupportsIndex = ...,
        dtype: DTypeLike = ...,
        *,
        out: _ArrayType | tuple[_ArrayType],
    ) -> _ArrayType: ...
    @overload
    def accumulate(
        self,
        /,
        array: ArrayLike,
        axis: SupportsIndex = ...,
        dtype: DTypeLike = ...,
        out: None = ...,
    ) -> NDArray[np.object_]: ...

    @overload
    def outer(
        self,
        A: _ScalarLike_co,
        B: _ScalarLike_co,
        /, *,
        out: None = ...,
        **kwargs: Unpack[_PyFunc_Kwargs_Nargs3],
    ) -> _ReturnType_co: ...
    @overload
    def outer(
        self,
        A: ArrayLike,
        B: ArrayLike,
        /, *,
        out: None = ...,
        **kwargs: Unpack[_PyFunc_Kwargs_Nargs3],
    ) -> _ReturnType_co | NDArray[np.object_]: ...
    @overload
    def outer(
        self,
        A: ArrayLike,
        B: ArrayLike,
        /, *,
        out: _ArrayType,
        **kwargs: Unpack[_PyFunc_Kwargs_Nargs3],
    ) -> _ArrayType: ...
    @overload
    def outer(
        self,
        A: _SupportsArrayUFunc,
        B: _SupportsArrayUFunc | ArrayLike,
        /, *,
        out: None = ...,
        **kwargs: Unpack[_PyFunc_Kwargs_Nargs3],
    ) -> Any: ...
    @overload
    def outer(
        self,
        A: _ScalarLike_co,
        B: _SupportsArrayUFunc | ArrayLike,
        /, *,
        out: None = ...,
        **kwargs: Unpack[_PyFunc_Kwargs_Nargs3],
    ) -> Any: ...

@type_check_only
class _PyFunc_Nin3P_Nout1(ufunc, Generic[_ReturnType_co, _IDType, _NIn]):  # type: ignore[misc]
    @property
    def identity(self) -> _IDType: ...
    @property
    def nin(self) -> _NIn: ...
    @property
    def nout(self) -> Literal[1]: ...
    @property
    def ntypes(self) -> Literal[1]: ...
    @property
    def signature(self) -> None: ...

    @overload
    def __call__(
        self,
        x1: _ScalarLike_co,
        x2: _ScalarLike_co,
        x3: _ScalarLike_co,
        /,
        *xs: _ScalarLike_co,
        out: None = ...,
        **kwargs: Unpack[_PyFunc_Kwargs_Nargs4P],
    ) -> _ReturnType_co: ...
    @overload
    def __call__(
        self,
        x1: ArrayLike,
        x2: ArrayLike,
        x3: ArrayLike,
        /,
        *xs: ArrayLike,
        out: None = ...,
        **kwargs: Unpack[_PyFunc_Kwargs_Nargs4P],
    ) -> _ReturnType_co | NDArray[np.object_]: ...
    @overload
    def __call__(
        self,
        x1: ArrayLike,
        x2: ArrayLike,
        x3: ArrayLike,
        /,
        *xs: ArrayLike,
        out: _ArrayType | tuple[_ArrayType],
        **kwargs: Unpack[_PyFunc_Kwargs_Nargs4P],
    ) -> _ArrayType: ...
    @overload
    def __call__(
        self,
        x1: _SupportsArrayUFunc | ArrayLike,
        x2: _SupportsArrayUFunc | ArrayLike,
        x3: _SupportsArrayUFunc | ArrayLike,
        /,
        *xs: _SupportsArrayUFunc | ArrayLike,
        out: None | NDArray[Any] | tuple[NDArray[Any]] = ...,
        **kwargs: Unpack[_PyFunc_Kwargs_Nargs4P],
    ) -> Any: ...

    def at(self, /, *args: Any, **kwargs: Any) -> NoReturn: ...
    def reduce(self, /, *args: Any, **kwargs: Any) -> NoReturn: ...
    def accumulate(self, /, *args: Any, **kwargs: Any) -> NoReturn: ...
    def reduceat(self, /, *args: Any, **kwargs: Any) -> NoReturn: ...
    def outer(self, /, *args: Any, **kwargs: Any) -> NoReturn: ...

@type_check_only
class _PyFunc_Nin1P_Nout2P(ufunc, Generic[_ReturnType_co, _IDType, _NIn, _NOut]):  # type: ignore[misc]
    @property
    def identity(self) -> _IDType: ...
    @property
    def nin(self) -> _NIn: ...
    @property
    def nout(self) -> _NOut: ...
    @property
    def ntypes(self) -> Literal[1]: ...
    @property
    def signature(self) -> None: ...

    @overload
    def __call__(
        self,
        x1: _ScalarLike_co,
        /,
        *xs: _ScalarLike_co,
        out: None = ...,
        **kwargs: Unpack[_PyFunc_Kwargs_Nargs3P],
    ) -> _2PTuple[_ReturnType_co]: ...
    @overload
    def __call__(
        self,
        x1: ArrayLike,
        /,
        *xs: ArrayLike,
        out: None = ...,
        **kwargs: Unpack[_PyFunc_Kwargs_Nargs3P],
    ) -> _2PTuple[_ReturnType_co | NDArray[np.object_]]: ...
    @overload
    def __call__(
        self,
        x1: ArrayLike,
        /,
        *xs: ArrayLike,
        out: _2PTuple[_ArrayType],
        **kwargs: Unpack[_PyFunc_Kwargs_Nargs3P],
    ) -> _2PTuple[_ArrayType]: ...
    @overload
    def __call__(
        self,
        x1: _SupportsArrayUFunc | ArrayLike,
        /,
        *xs: _SupportsArrayUFunc | ArrayLike,
        out: None | _2PTuple[NDArray[Any]] = ...,
        **kwargs: Unpack[_PyFunc_Kwargs_Nargs3P],
    ) -> Any: ...

    def at(self, /, *args: Any, **kwargs: Any) -> NoReturn: ...
    def reduce(self, /, *args: Any, **kwargs: Any) -> NoReturn: ...
    def accumulate(self, /, *args: Any, **kwargs: Any) -> NoReturn: ...
    def reduceat(self, /, *args: Any, **kwargs: Any) -> NoReturn: ...
    def outer(self, /, *args: Any, **kwargs: Any) -> NoReturn: ...
```
