## Supplementary software v0.2.1 for "Virtual control arms for paediatric myopia trials: external validation of axial-elongation models": __init__.py

```
"""
This is a module for defining private helpers which do not depend on the
rest of NumPy.

Everything in here must be self-contained so that it can be
imported anywhere else without creating circular imports.
If a utility requires the import of NumPy, it probably belongs
in ``numpy._core``.
"""

import functools
import warnings
from ._convertions import asunicode, asbytes


def set_module(module):
    """Private decorator for overriding __module__ on a function or class.

    Example usage::

        @set_module('numpy')
        def example():
            pass

        assert example.__module__ == 'numpy'
    """
    def decorator(func):
        if module is not None:
            func.__module__ = module
        return func
    return decorator


def _rename_parameter(old_names, new_names, dep_version=None):
    """
    Generate decorator for backward-compatible keyword renaming.

    Apply the decorator generated by `_rename_parameter` to functions with a
    renamed parameter to maintain backward-compatibility.

    After decoration, the function behaves as follows:
    If only the new parameter is passed into the function, behave as usual.
    If only the old parameter is passed into the function (as a keyword), raise
    a DeprecationWarning if `dep_version` is provided, and behave as usual
    otherwise.
    If both old and new parameters are passed into the function, raise a
    DeprecationWarning if `dep_version` is provided, and raise the appropriate
    TypeError (function got multiple values for argument).

    Parameters
    ----------
    old_names : list of str
        Old names of parameters
    new_name : list of str
        New names of parameters
    dep_version : str, optional
        Version of NumPy in which old parameter was deprecated in the format
        'X.Y.Z'. If supplied, the deprecation message will indicate that
        support for the old parameter will be removed in version 'X.Y+2.Z'

    Notes
    -----
    Untested with functions that accept *args. Probably won't work as written.

    """
    def decorator(fun):
        @functools.wraps(fun)
        def wrapper(*args, **kwargs):
            __tracebackhide__ = True  # Hide traceback for py.test
            for old_name, new_name in zip(old_names, new_names):
                if old_name in kwargs:
                    if dep_version:
                        end_version = dep_version.split('.')
                        end_version[1] = str(int(end_version[1]) + 2)
                        end_version = '.'.join(end_version)
                        msg = (f"Use of keyword argument `{old_name}` is "
                               f"deprecated and replaced by `{new_name}`. "
                               f"Support for `{old_name}` will be removed "
                               f"in NumPy {end_version}.")
                        warnings.warn(msg, DeprecationWarning, stacklevel=2)
                    if new_name in kwargs:
                        msg = (f"{fun.__name__}() got multiple values for "
                               f"argument now known as `{new_name}`")
                        raise TypeError(msg)
                    kwargs[new_name] = kwargs.pop(old_name)
            return fun(*args, **kwargs)
        return wrapper
    return decorator
```
