## Supplementary software v0.2.1 for "Virtual control arms for paediatric myopia trials: external validation of axial-elongation models": __init__.pyi

```
from collections.abc import Callable, Iterable
from typing import Protocol, overload, type_check_only

from _typeshed import IdentityFunction
from typing_extensions import TypeVar

from ._convertions import asbytes as asbytes
from ._convertions import asunicode as asunicode

###

_T = TypeVar("_T")
_HasModuleT = TypeVar("_HasModuleT", bound=_HasModule)

@type_check_only
class _HasModule(Protocol):
    __module__: str

###

@overload
def set_module(module: None) -> IdentityFunction: ...
@overload
def set_module(module: _HasModuleT) -> _HasModuleT: ...

#
def _rename_parameter(
    old_names: Iterable[str],
    new_names: Iterable[str],
    dep_version: str | None = None,
) -> Callable[[Callable[..., _T]], Callable[..., _T]]: ...
```
