## Supplementary software v0.2.1 for "Virtual control arms for paediatric myopia trials: external validation of axial-elongation models": _convertions.py

```
"""
A set of methods retained from np.compat module that
are still used across codebase.
"""

__all__ = ["asunicode", "asbytes"]


def asunicode(s):
    if isinstance(s, bytes):
        return s.decode('latin1')
    return str(s)


def asbytes(s):
    if isinstance(s, bytes):
        return s
    return str(s).encode('latin1')
```
