## Supplementary software v0.2.1 for "Virtual control arms for paediatric myopia trials: external validation of axial-elongation models": _convertions.pyi

```
__all__ = ["asbytes", "asunicode"]

def asunicode(s: bytes | str) -> str: ...
def asbytes(s: bytes | str) -> str: ...
```
