## Supplementary software v0.2.1 for "Virtual control arms for paediatric myopia trials: external validation of axial-elongation models": _inspect.py

```
"""Subset of inspect module from upstream python

We use this instead of upstream because upstream inspect is slow to import, and
significantly contributes to numpy import times. Importing this copy has almost
no overhead.

"""
import types

__all__ = ['getargspec', 'formatargspec']

# ----------------------------------------------------------- type-checking
def ismethod(object):
    """Return true if the object is an instance method.

    Instance method objects provide these attributes:
        __doc__         documentation string
        __name__        name with which this method was defined
        im_class        class object in which this method belongs
        im_func         function object containing implementation of method
        im_self         instance to which this method is bound, or None

    """
    return isinstance(object, types.MethodType)

def isfunction(object):
    """Return true if the object is a user-defined function.

    Function objects provide these attributes:
        __doc__         documentation string
        __name__        name with which this function was defined
        func_code       code object containing compiled function bytecode
        func_defaults   tuple of any default values for arguments
        func_doc        (same as __doc__)
        func_globals    global namespace in which this function was defined
        func_name       (same as __name__)

    """
    return isinstance(object, types.FunctionType)

def iscode(object):
    """Return true if the object is a code object.

    Code objects provide these attributes:
        co_argcount     number of arguments (not including * or ** args)
        co_code         string of raw compiled bytecode
        co_consts       tuple of constants used in the bytecode
        co_filename     name of file in which this code object was created
        co_firstlineno  number of first line in Python source code
        co_flags        bitmap: 1=optimized | 2=newlocals | 4=*arg | 8=**arg
        co_lnotab       encoded mapping of line numbers to bytecode indices
        co_name         name with which this code object was defined
        co_names        tuple of names of local variables
        co_nlocals      number of local variables
        co_stacksize    virtual machine stack space required
        co_varnames     tuple of names of arguments and local variables

    """
    return isinstance(object, types.CodeType)

# ------------------------------------------------ argument list extraction
# These constants are from Python's compile.h.
CO_OPTIMIZED, CO_NEWLOCALS, CO_VARARGS, CO_VARKEYWORDS = 1, 2, 4, 8

def getargs(co):
    """Get information about the arguments accepted by a code object.

    Three things are returned: (args, varargs, varkw), where 'args' is
    a list of argument names (possibly containing nested lists), and
    'varargs' and 'varkw' are the names of the * and ** arguments or None.

    """

    if not iscode(co):
        raise TypeError('arg is not a code object')

    nargs = co.co_argcount
    names = co.co_varnames
    args = list(names[:nargs])

    # The following acrobatics are for anonymous (tuple) arguments.
    # Which we do not need to support, so remove to avoid importing
    # the dis module.
    for i in range(nargs):
        if args[i][:1] in ['', '.']:
            raise TypeError("tuple function arguments are not supported")
    varargs = None
    if co.co_flags & CO_VARARGS:
        varargs = co.co_varnames[nargs]
        nargs = nargs + 1
    varkw = None
    if co.co_flags & CO_VARKEYWORDS:
        varkw = co.co_varnames[nargs]
    return args, varargs, varkw

def getargspec(func):
    """Get the names and default values of a function's arguments.

    A tuple of four things is returned: (args, varargs, varkw, defaults).
    'args' is a list of the argument names (it may contain nested lists).
    'varargs' and 'varkw' are the names of the * and ** arguments or None.
    'defaults' is an n-tuple of the default values of the last n arguments.

    """

    if ismethod(func):
        func = func.__func__
    if not isfunction(func):
        raise TypeError('arg is not a Python function')
    args, varargs, varkw = getargs(func.__code__)
    return args, varargs, varkw, func.__defaults__

def getargvalues(frame):
    """Get information about arguments passed into a particular frame.

    A tuple of four things is returned: (args, varargs, varkw, locals).
    'args' is a list of the argument names (it may contain nested lists).
    'varargs' and 'varkw' are the names of the * and ** arguments or None.
    'locals' is the locals dictionary of the given frame.

    """
    args, varargs, varkw = getargs(frame.f_code)
    return args, varargs, varkw, frame.f_locals

def joinseq(seq):
    if len(seq) == 1:
        return '(' + seq[0] + ',)'
    else:
        return '(' + ', '.join(seq) + ')'

def strseq(object, convert, join=joinseq):
    """Recursively walk a sequence, stringifying each element.

    """
    if type(object) in [list, tuple]:
        return join([strseq(_o, convert, join) for _o in object])
    else:
        return convert(object)

def formatargspec(args, varargs=None, varkw=None, defaults=None,
                  formatarg=str,
                  formatvarargs=lambda name: '*' + name,
                  formatvarkw=lambda name: '**' + name,
                  formatvalue=lambda value: '=' + repr(value),
                  join=joinseq):
    """Format an argument spec from the 4 values returned by getargspec.

    The first four arguments are (args, varargs, varkw, defaults).  The
    other four arguments are the corresponding optional formatting functions
    that are called to turn names and values into strings.  The ninth
    argument is an optional function to format the sequence of arguments.

    """
    specs = []
    if defaults:
        firstdefault = len(args) - len(defaults)
    for i in range(len(args)):
        spec = strseq(args[i], formatarg, join)
        if defaults and i >= firstdefault:
            spec = spec + formatvalue(defaults[i - firstdefault])
        specs.append(spec)
    if varargs is not None:
        specs.append(formatvarargs(varargs))
    if varkw is not None:
        specs.append(formatvarkw(varkw))
    return '(' + ', '.join(specs) + ')'

def formatargvalues(args, varargs, varkw, locals,
                    formatarg=str,
                    formatvarargs=lambda name: '*' + name,
                    formatvarkw=lambda name: '**' + name,
                    formatvalue=lambda value: '=' + repr(value),
                    join=joinseq):
    """Format an argument spec from the 4 values returned by getargvalues.

    The first four arguments are (args, varargs, varkw, locals).  The
    next four arguments are the corresponding optional formatting functions
    that are called to turn names and values into strings.  The ninth
    argument is an optional function to format the sequence of arguments.

    """
    def convert(name, locals=locals,
                formatarg=formatarg, formatvalue=formatvalue):
        return formatarg(name) + formatvalue(locals[name])
    specs = [strseq(arg, convert, join) for arg in args]

    if varargs:
        specs.append(formatvarargs(varargs) + formatvalue(locals[varargs]))
    if varkw:
        specs.append(formatvarkw(varkw) + formatvalue(locals[varkw]))
    return '(' + ', '.join(specs) + ')'
```
