## Supplementary software v0.2.1 for "Virtual control arms for paediatric myopia trials: external validation of axial-elongation models": _inspect.pyi

```
import types
from collections.abc import Callable, Mapping
from typing import Any, Final, TypeAlias, overload

from _typeshed import SupportsLenAndGetItem
from typing_extensions import TypeIs, TypeVar

__all__ = ["formatargspec", "getargspec"]

###

_T = TypeVar("_T")
_RT = TypeVar("_RT")

_StrSeq: TypeAlias = SupportsLenAndGetItem[str]
_NestedSeq: TypeAlias = list[_T | _NestedSeq[_T]] | tuple[_T | _NestedSeq[_T], ...]

_JoinFunc: TypeAlias = Callable[[list[_T]], _T]
_FormatFunc: TypeAlias = Callable[[_T], str]

###

CO_OPTIMIZED: Final = 1
CO_NEWLOCALS: Final = 2
CO_VARARGS: Final = 4
CO_VARKEYWORDS: Final = 8

###

def ismethod(object: object) -> TypeIs[types.MethodType]: ...
def isfunction(object: object) -> TypeIs[types.FunctionType]: ...
def iscode(object: object) -> TypeIs[types.CodeType]: ...

###

def getargs(co: types.CodeType) -> tuple[list[str], str | None, str | None]: ...
def getargspec(func: types.MethodType | types.FunctionType) -> tuple[list[str], str | None, str | None, tuple[Any, ...]]: ...
def getargvalues(frame: types.FrameType) -> tuple[list[str], str | None, str | None, dict[str, Any]]: ...

#
def joinseq(seq: _StrSeq) -> str: ...

#
@overload
def strseq(object: _NestedSeq[str], convert: Callable[[Any], Any], join: _JoinFunc[str] = ...) -> str: ...
@overload
def strseq(object: _NestedSeq[_T], convert: Callable[[_T], _RT], join: _JoinFunc[_RT]) -> _RT: ...

#
def formatargspec(
    args: _StrSeq,
    varargs: str | None = None,
    varkw: str | None = None,
    defaults: SupportsLenAndGetItem[object] | None = None,
    formatarg: _FormatFunc[str] = ...,  # str
    formatvarargs: _FormatFunc[str] = ...,  # "*{}".format
    formatvarkw: _FormatFunc[str] = ...,  # "**{}".format
    formatvalue: _FormatFunc[object] = ...,  # "={!r}".format
    join: _JoinFunc[str] = ...,  # joinseq
) -> str: ...
def formatargvalues(
    args: _StrSeq,
    varargs: str | None,
    varkw: str | None,
    locals: Mapping[str, object] | None,
    formatarg: _FormatFunc[str] = ...,  # str
    formatvarargs: _FormatFunc[str] = ...,  # "*{}".format
    formatvarkw: _FormatFunc[str] = ...,  # "**{}".format
    formatvalue: _FormatFunc[object] = ...,  # "={!r}".format
    join: _JoinFunc[str] = ...,  # joinseq
) -> str: ...
```
