## Supplementary software v0.2.1 for "Virtual control arms for paediatric myopia trials: external validation of axial-elongation models": _pep440.py

```
"""Utility to compare pep440 compatible version strings.

The LooseVersion and StrictVersion classes that distutils provides don't
work; they don't recognize anything like alpha/beta/rc/dev versions.
"""

# Copyright (c) Donald Stufft and individual contributors.
# All rights reserved.

# Redistribution and use in source and binary forms, with or without
# modification, are permitted provided that the following conditions are met:

#     1. Redistributions of source code must retain the above copyright notice,
#        this list of conditions and the following disclaimer.

#     2. Redistributions in binary form must reproduce the above copyright
#        notice, this list of conditions and the following disclaimer in the
#        documentation and/or other materials provided with the distribution.

# THIS SOFTWARE IS PROVIDED BY THE COPYRIGHT HOLDERS AND CONTRIBUTORS "AS IS"
# AND ANY EXPRESS OR IMPLIED WARRANTIES, INCLUDING, BUT NOT LIMITED TO, THE
# IMPLIED WARRANTIES OF MERCHANTABILITY AND FITNESS FOR A PARTICULAR PURPOSE
# ARE DISCLAIMED. IN NO EVENT SHALL THE COPYRIGHT HOLDER OR CONTRIBUTORS BE
# LIABLE FOR ANY DIRECT, INDIRECT, INCIDENTAL, SPECIAL, EXEMPLARY, OR
# CONSEQUENTIAL DAMAGES (INCLUDING, BUT NOT LIMITED TO, PROCUREMENT OF
# SUBSTITUTE GOODS OR SERVICES; LOSS OF USE, DATA, OR PROFITS; OR BUSINESS
# INTERRUPTION) HOWEVER CAUSED AND ON ANY THEORY OF LIABILITY, WHETHER IN
# CONTRACT, STRICT LIABILITY, OR TORT (INCLUDING NEGLIGENCE OR OTHERWISE)
# ARISING IN ANY WAY OUT OF THE USE OF THIS SOFTWARE, EVEN IF ADVISED OF THE
# POSSIBILITY OF SUCH DAMAGE.

import collections
import itertools
import re


__all__ = [
    "parse", "Version", "LegacyVersion", "InvalidVersion", "VERSION_PATTERN",
]


# BEGIN packaging/_structures.py


class Infinity:
    def __repr__(self):
        return "Infinity"

    def __hash__(self):
        return hash(repr(self))

    def __lt__(self, other):
        return False

    def __le__(self, other):
        return False

    def __eq__(self, other):
        return isinstance(other, self.__class__)

    def __ne__(self, other):
        return not isinstance(other, self.__class__)

    def __gt__(self, other):
        return True

    def __ge__(self, other):
        return True

    def __neg__(self):
        return NegativeInfinity


Infinity = Infinity()


class NegativeInfinity:
    def __repr__(self):
        return "-Infinity"

    def __hash__(self):
        return hash(repr(self))

    def __lt__(self, other):
        return True

    def __le__(self, other):
        return True

    def __eq__(self, other):
        return isinstance(other, self.__class__)

    def __ne__(self, other):
        return not isinstance(other, self.__class__)

    def __gt__(self, other):
        return False

    def __ge__(self, other):
        return False

    def __neg__(self):
        return Infinity


# BEGIN packaging/version.py


NegativeInfinity = NegativeInfinity()

_Version = collections.namedtuple(
    "_Version",
    ["epoch", "release", "dev", "pre", "post", "local"],
)


def parse(version):
    """
    Parse the given version string and return either a :class:`Version` object
    or a :class:`LegacyVersion` object depending on if the given version is
    a valid PEP 440 version or a legacy version.
    """
    try:
        return Version(version)
    except InvalidVersion:
        return LegacyVersion(version)


class InvalidVersion(ValueError):
    """
    An invalid version was found, users should refer to PEP 440.
    """


class _BaseVersion:

    def __hash__(self):
        return hash(self._key)

    def __lt__(self, other):
        return self._compare(other, lambda s, o: s < o)

    def __le__(self, other):
        return self._compare(other, lambda s, o: s <= o)

    def __eq__(self, other):
        return self._compare(other, lambda s, o: s == o)

    def __ge__(self, other):
        return self._compare(other, lambda s, o: s >= o)

    def __gt__(self, other):
        return self._compare(other, lambda s, o: s > o)

    def __ne__(self, other):
        return self._compare(other, lambda s, o: s != o)

    def _compare(self, other, method):
        if not isinstance(other, _BaseVersion):
            return NotImplemented

        return method(self._key, other._key)


class LegacyVersion(_BaseVersion):

    def __init__(self, version):
        self._version = str(version)
        self._key = _legacy_cmpkey(self._version)

    def __str__(self):
        return self._version

    def __repr__(self):
        return "<LegacyVersion({0})>".format(repr(str(self)))

    @property
    def public(self):
        return self._version

    @property
    def base_version(self):
        return self._version

    @property
    def local(self):
        return None

    @property
    def is_prerelease(self):
        return False

    @property
    def is_postrelease(self):
        return False


_legacy_version_component_re = re.compile(
    r"(\d+ | [a-z]+ | \.| -)", re.VERBOSE,
)

_legacy_version_replacement_map = {
    "pre": "c", "preview": "c", "-": "final-", "rc": "c", "dev": "@",
}


def _parse_version_parts(s):
    for part in _legacy_version_component_re.split(s):
        part = _legacy_version_replacement_map.get(part, part)

        if not part or part == ".":
            continue

        if part[:1] in "0123456789":
            # pad for numeric comparison
            yield part.zfill(8)
        else:
            yield "*" + part

    # ensure that alpha/beta/candidate are before final
    yield "*final"


def _legacy_cmpkey(version):
    # We hardcode an epoch of -1 here. A PEP 440 version can only have an epoch
    # greater than or equal to 0. This will effectively put the LegacyVersion,
    # which uses the defacto standard originally implemented by setuptools,
    # as before all PEP 440 versions.
    epoch = -1

    # This scheme is taken from pkg_resources.parse_version setuptools prior to
    # its adoption of the packaging library.
    parts = []
    for part in _parse_version_parts(version.lower()):
        if part.startswith("*"):
            # remove "-" before a prerelease tag
            if part < "*final":
                while parts and parts[-1] == "*final-":
                    parts.pop()

            # remove trailing zeros from each series of numeric parts
            while parts and parts[-1] == "00000000":
                parts.pop()

        parts.append(part)
    parts = tuple(parts)

    return epoch, parts


# Deliberately not anchored to the start and end of the string, to make it
# easier for 3rd party code to reuse
VERSION_PATTERN = r"""
    v?
    (?:
        (?:(?P<epoch>[0-9]+)!)?                           # epoch
        (?P<release>[0-9]+(?:\.[0-9]+)*)                  # release segment
        (?P<pre>                                          # pre-release
            [-_\.]?
            (?P<pre_l>(a|b|c|rc|alpha|beta|pre|preview))
            [-_\.]?
            (?P<pre_n>[0-9]+)?
        )?
        (?P<post>                                         # post release
            (?:-(?P<post_n1>[0-9]+))
            |
            (?:
                [-_\.]?
                (?P<post_l>post|rev|r)
                [-_\.]?
                (?P<post_n2>[0-9]+)?
            )
        )?
        (?P<dev>                                          # dev release
            [-_\.]?
            (?P<dev_l>dev)
            [-_\.]?
            (?P<dev_n>[0-9]+)?
        )?
    )
    (?:\+(?P<local>[a-z0-9]+(?:[-_\.][a-z0-9]+)*))?       # local version
"""


class Version(_BaseVersion):

    _regex = re.compile(
        r"^\s*" + VERSION_PATTERN + r"\s*$",
        re.VERBOSE | re.IGNORECASE,
    )

    def __init__(self, version):
        # Validate the version and parse it into pieces
        match = self._regex.search(version)
        if not match:
            raise InvalidVersion("Invalid version: '{0}'".format(version))

        # Store the parsed out pieces of the version
        self._version = _Version(
            epoch=int(match.group("epoch")) if match.group("epoch") else 0,
            release=tuple(int(i) for i in match.group("release").split(".")),
            pre=_parse_letter_version(
                match.group("pre_l"),
                match.group("pre_n"),
            ),
            post=_parse_letter_version(
                match.group("post_l"),
                match.group("post_n1") or match.group("post_n2"),
            ),
            dev=_parse_letter_version(
                match.group("dev_l"),
                match.group("dev_n"),
            ),
            local=_parse_local_version(match.group("local")),
        )

        # Generate a key which will be used for sorting
        self._key = _cmpkey(
            self._version.epoch,
            self._version.release,
            self._version.pre,
            self._version.post,
            self._version.dev,
            self._version.local,
        )

    def __repr__(self):
        return "<Version({0})>".format(repr(str(self)))

    def __str__(self):
        parts = []

        # Epoch
        if self._version.epoch != 0:
            parts.append("{0}!".format(self._version.epoch))

        # Release segment
        parts.append(".".join(str(x) for x in self._version.release))

        # Pre-release
        if self._version.pre is not None:
            parts.append("".join(str(x) for x in self._version.pre))

        # Post-release
        if self._version.post is not None:
            parts.append(".post{0}".format(self._version.post[1]))

        # Development release
        if self._version.dev is not None:
            parts.append(".dev{0}".format(self._version.dev[1]))

        # Local version segment
        if self._version.local is not None:
            parts.append(
                "+{0}".format(".".join(str(x) for x in self._version.local))
            )

        return "".join(parts)

    @property
    def public(self):
        return str(self).split("+", 1)[0]

    @property
    def base_version(self):
        parts = []

        # Epoch
        if self._version.epoch != 0:
            parts.append("{0}!".format(self._version.epoch))

        # Release segment
        parts.append(".".join(str(x) for x in self._version.release))

        return "".join(parts)

    @property
    def local(self):
        version_string = str(self)
        if "+" in version_string:
            return version_string.split("+", 1)[1]

    @property
    def is_prerelease(self):
        return bool(self._version.dev or self._version.pre)

    @property
    def is_postrelease(self):
        return bool(self._version.post)


def _parse_letter_version(letter, number):
    if letter:
        # We assume there is an implicit 0 in a pre-release if there is
        # no numeral associated with it.
        if number is None:
            number = 0

        # We normalize any letters to their lower-case form
        letter = letter.lower()

        # We consider some words to be alternate spellings of other words and
        # in those cases we want to normalize the spellings to our preferred
        # spelling.
        if letter == "alpha":
            letter = "a"
        elif letter == "beta":
            letter = "b"
        elif letter in ["c", "pre", "preview"]:
            letter = "rc"
        elif letter in ["rev", "r"]:
            letter = "post"

        return letter, int(number)
    if not letter and number:
        # We assume that if we are given a number but not given a letter,
        # then this is using the implicit post release syntax (e.g., 1.0-1)
        letter = "post"

        return letter, int(number)


_local_version_seperators = re.compile(r"[\._-]")


def _parse_local_version(local):
    """
    Takes a string like abc.1.twelve and turns it into ("abc", 1, "twelve").
    """
    if local is not None:
        return tuple(
            part.lower() if not part.isdigit() else int(part)
            for part in _local_version_seperators.split(local)
        )


def _cmpkey(epoch, release, pre, post, dev, local):
    # When we compare a release version, we want to compare it with all of the
    # trailing zeros removed. So we'll use a reverse the list, drop all the now
    # leading zeros until we come to something non-zero, then take the rest,
    # re-reverse it back into the correct order, and make it a tuple and use
    # that for our sorting key.
    release = tuple(
        reversed(list(
            itertools.dropwhile(
                lambda x: x == 0,
                reversed(release),
            )
        ))
    )

    # We need to "trick" the sorting algorithm to put 1.0.dev0 before 1.0a0.
    # We'll do this by abusing the pre-segment, but we _only_ want to do this
    # if there is no pre- or a post-segment. If we have one of those, then
    # the normal sorting rules will handle this case correctly.
    if pre is None and post is None and dev is not None:
        pre = -Infinity
    # Versions without a pre-release (except as noted above) should sort after
    # those with one.
    elif pre is None:
        pre = Infinity

    # Versions without a post-segment should sort before those with one.
    if post is None:
        post = -Infinity

    # Versions without a development segment should sort after those with one.
    if dev is None:
        dev = Infinity

    if local is None:
        # Versions without a local segment should sort before those with one.
        local = -Infinity
    else:
        # Versions with a local segment need that segment parsed to implement
        # the sorting rules in PEP440.
        # - Alphanumeric segments sort before numeric segments
        # - Alphanumeric segments sort lexicographically
        # - Numeric segments sort numerically
        # - Shorter versions sort before longer versions when the prefixes
        #   match exactly
        local = tuple(
            (i, "") if isinstance(i, int) else (-Infinity, i)
            for i in local
        )

    return epoch, release, pre, post, dev, local
```
