## Supplementary software v0.2.1 for "Virtual control arms for paediatric myopia trials: external validation of axial-elongation models": _pep440.pyi

```
import re
from collections.abc import Callable
from typing import (
    Any,
    ClassVar,
    Final,
    Generic,
    NamedTuple,
    TypeVar,
    final,
    type_check_only,
)
from typing import (
    Literal as L,
)

from typing_extensions import TypeIs

__all__ = ["VERSION_PATTERN", "InvalidVersion", "LegacyVersion", "Version", "parse"]

###

_CmpKeyT = TypeVar("_CmpKeyT", bound=tuple[object, ...])
_CmpKeyT_co = TypeVar("_CmpKeyT_co", bound=tuple[object, ...], default=tuple[Any, ...], covariant=True)

###

VERSION_PATTERN: Final[str] = ...

class InvalidVersion(ValueError): ...

@type_check_only
@final
class _InfinityType:
    def __hash__(self) -> int: ...
    def __eq__(self, other: object, /) -> TypeIs[_InfinityType]: ...
    def __ne__(self, other: object, /) -> bool: ...
    def __lt__(self, other: object, /) -> L[False]: ...
    def __le__(self, other: object, /) -> L[False]: ...
    def __gt__(self, other: object, /) -> L[True]: ...
    def __ge__(self, other: object, /) -> L[True]: ...
    def __neg__(self) -> _NegativeInfinityType: ...

Infinity: Final[_InfinityType] = ...

@type_check_only
@final
class _NegativeInfinityType:
    def __hash__(self) -> int: ...
    def __eq__(self, other: object, /) -> TypeIs[_NegativeInfinityType]: ...
    def __ne__(self, other: object, /) -> bool: ...
    def __lt__(self, other: object, /) -> L[True]: ...
    def __le__(self, other: object, /) -> L[True]: ...
    def __gt__(self, other: object, /) -> L[False]: ...
    def __ge__(self, other: object, /) -> L[False]: ...
    def __neg__(self) -> _InfinityType: ...

NegativeInfinity: Final[_NegativeInfinityType] = ...

class _Version(NamedTuple):
    epoch: int
    release: tuple[int, ...]
    dev: tuple[str, int] | None
    pre: tuple[str, int] | None
    post: tuple[str, int] | None
    local: tuple[str | int, ...] | None

class _BaseVersion(Generic[_CmpKeyT_co]):
    _key: _CmpKeyT_co
    def __hash__(self) -> int: ...
    def __eq__(self, other: _BaseVersion, /) -> bool: ...  # type: ignore[override]  # pyright: ignore[reportIncompatibleMethodOverride]
    def __ne__(self, other: _BaseVersion, /) -> bool: ...  # type: ignore[override]  # pyright: ignore[reportIncompatibleMethodOverride]
    def __lt__(self, other: _BaseVersion, /) -> bool: ...
    def __le__(self, other: _BaseVersion, /) -> bool: ...
    def __ge__(self, other: _BaseVersion, /) -> bool: ...
    def __gt__(self, other: _BaseVersion, /) -> bool: ...
    def _compare(self, /, other: _BaseVersion[_CmpKeyT], method: Callable[[_CmpKeyT_co, _CmpKeyT], bool]) -> bool: ...

class LegacyVersion(_BaseVersion[tuple[L[-1], tuple[str, ...]]]):
    _version: Final[str]
    def __init__(self, /, version: str) -> None: ...
    @property
    def public(self) -> str: ...
    @property
    def base_version(self) -> str: ...
    @property
    def local(self) -> None: ...
    @property
    def is_prerelease(self) -> L[False]: ...
    @property
    def is_postrelease(self) -> L[False]: ...

class Version(
    _BaseVersion[
        tuple[
            int,  # epoch
            tuple[int, ...],  # release
            tuple[str, int] | _InfinityType | _NegativeInfinityType,  # pre
            tuple[str, int] | _NegativeInfinityType,  # post
            tuple[str, int] | _InfinityType,  # dev
            tuple[tuple[int, L[""]] | tuple[_NegativeInfinityType, str], ...] | _NegativeInfinityType,  # local
        ],
    ],
):
    _regex: ClassVar[re.Pattern[str]] = ...
    _version: Final[str]

    def __init__(self, /, version: str) -> None: ...
    @property
    def public(self) -> str: ...
    @property
    def base_version(self) -> str: ...
    @property
    def local(self) -> str | None: ...
    @property
    def is_prerelease(self) -> bool: ...
    @property
    def is_postrelease(self) -> bool: ...

#
def parse(version: str) -> Version | LegacyVersion: ...
```
