## Supplementary software v0.2.1 for "Virtual control arms for paediatric myopia trials: external validation of axial-elongation models": __init__.py

```
"""
Compatibility module.

This module contains duplicated code from Python itself or 3rd party
extensions, which may be included for the following reasons:

  * compatibility
  * we may only need a small subset of the copied library/module

This module is deprecated since 1.26.0 and will be removed in future versions.

"""

import warnings

from .._utils import _inspect
from .._utils._inspect import getargspec, formatargspec
from . import py3k
from .py3k import *

warnings.warn(
    "`np.compat`, which was used during the Python 2 to 3 transition,"
    " is deprecated since 1.26.0, and will be removed",
    DeprecationWarning, stacklevel=2
)

__all__ = []
__all__.extend(_inspect.__all__)
__all__.extend(py3k.__all__)
```
