## Supplementary software v0.2.1 for "Virtual control arms for paediatric myopia trials: external validation of axial-elongation models": py3k.py

```
"""
Python 3.X compatibility tools.

While this file was originally intended for Python 2 -> 3 transition,
it is now used to create a compatibility layer between different
minor versions of Python 3.

While the active version of numpy may not support a given version of python, we
allow downstream libraries to continue to use these shims for forward
compatibility with numpy while they transition their code to newer versions of
Python.
"""
__all__ = ['bytes', 'asbytes', 'isfileobj', 'getexception', 'strchar',
           'unicode', 'asunicode', 'asbytes_nested', 'asunicode_nested',
           'asstr', 'open_latin1', 'long', 'basestring', 'sixu',
           'integer_types', 'is_pathlib_path', 'npy_load_module', 'Path',
           'pickle', 'contextlib_nullcontext', 'os_fspath', 'os_PathLike']

import sys
import os
from pathlib import Path
import io
try:
    import pickle5 as pickle
except ImportError:
    import pickle

long = int
integer_types = (int,)
basestring = str
unicode = str
bytes = bytes

def asunicode(s):
    if isinstance(s, bytes):
        return s.decode('latin1')
    return str(s)

def asbytes(s):
    if isinstance(s, bytes):
        return s
    return str(s).encode('latin1')

def asstr(s):
    if isinstance(s, bytes):
        return s.decode('latin1')
    return str(s)

def isfileobj(f):
    if not isinstance(f, (io.FileIO, io.BufferedReader, io.BufferedWriter)):
        return False
    try:
        # BufferedReader/Writer may raise OSError when
        # fetching `fileno()` (e.g. when wrapping BytesIO).
        f.fileno()
        return True
    except OSError:
        return False

def open_latin1(filename, mode='r'):
    return open(filename, mode=mode, encoding='iso-8859-1')

def sixu(s):
    return s

strchar = 'U'

def getexception():
    return sys.exc_info()[1]

def asbytes_nested(x):
    if hasattr(x, '__iter__') and not isinstance(x, (bytes, unicode)):
        return [asbytes_nested(y) for y in x]
    else:
        return asbytes(x)

def asunicode_nested(x):
    if hasattr(x, '__iter__') and not isinstance(x, (bytes, unicode)):
        return [asunicode_nested(y) for y in x]
    else:
        return asunicode(x)

def is_pathlib_path(obj):
    """
    Check whether obj is a `pathlib.Path` object.

    Prefer using ``isinstance(obj, os.PathLike)`` instead of this function.
    """
    return isinstance(obj, Path)

# from Python 3.7
class contextlib_nullcontext:
    """Context manager that does no additional processing.

    Used as a stand-in for a normal context manager, when a particular
    block of code is only sometimes used with a normal context manager:

    cm = optional_cm if condition else nullcontext()
    with cm:
        # Perform operation, using optional_cm if condition is True

    .. note::
        Prefer using `contextlib.nullcontext` instead of this context manager.
    """

    def __init__(self, enter_result=None):
        self.enter_result = enter_result

    def __enter__(self):
        return self.enter_result

    def __exit__(self, *excinfo):
        pass


def npy_load_module(name, fn, info=None):
    """
    Load a module. Uses ``load_module`` which will be deprecated in python
    3.12. An alternative that uses ``exec_module`` is in
    numpy.distutils.misc_util.exec_mod_from_location

    Parameters
    ----------
    name : str
        Full module name.
    fn : str
        Path to module file.
    info : tuple, optional
        Only here for backward compatibility with Python 2.*.

    Returns
    -------
    mod : module

    """
    # Explicitly lazy import this to avoid paying the cost
    # of importing importlib at startup
    from importlib.machinery import SourceFileLoader
    return SourceFileLoader(name, fn).load_module()


os_fspath = os.fspath
os_PathLike = os.PathLike
```
