## Supplementary software v0.2.1 for "Virtual control arms for paediatric myopia trials: external validation of axial-elongation models": conftest.py

```
"""
Pytest configuration and fixtures for the Numpy test suite.
"""
import os
import string
import sys
import tempfile
from contextlib import contextmanager
import warnings

import hypothesis
import pytest
import numpy
import numpy as np

from numpy._core._multiarray_tests import get_fpu_mode
from numpy._core.tests._natype import pd_NA, get_stringdtype_dtype
from numpy.testing._private.utils import NOGIL_BUILD

try:
    from scipy_doctest.conftest import dt_config
    HAVE_SCPDT = True
except ModuleNotFoundError:
    HAVE_SCPDT = False


_old_fpu_mode = None
_collect_results = {}

# Use a known and persistent tmpdir for hypothesis' caches, which
# can be automatically cleared by the OS or user.
hypothesis.configuration.set_hypothesis_home_dir(
    os.path.join(tempfile.gettempdir(), ".hypothesis")
)

# We register two custom profiles for Numpy - for details see
# https://hypothesis.readthedocs.io/en/latest/settings.html
# The first is designed for our own CI runs; the latter also
# forces determinism and is designed for use via np.test()
hypothesis.settings.register_profile(
    name="numpy-profile", deadline=None, print_blob=True,
)
hypothesis.settings.register_profile(
    name="np.test() profile",
    deadline=None, print_blob=True, database=None, derandomize=True,
    suppress_health_check=list(hypothesis.HealthCheck),
)
# Note that the default profile is chosen based on the presence
# of pytest.ini, but can be overridden by passing the
# --hypothesis-profile=NAME argument to pytest.
_pytest_ini = os.path.join(os.path.dirname(__file__), "..", "pytest.ini")
hypothesis.settings.load_profile(
    "numpy-profile" if os.path.isfile(_pytest_ini) else "np.test() profile"
)

# The experimentalAPI is used in _umath_tests
os.environ["NUMPY_EXPERIMENTAL_DTYPE_API"] = "1"

def pytest_configure(config):
    config.addinivalue_line("markers",
        "valgrind_error: Tests that are known to error under valgrind.")
    config.addinivalue_line("markers",
        "leaks_references: Tests that are known to leak references.")
    config.addinivalue_line("markers",
        "slow: Tests that are very slow.")
    config.addinivalue_line("markers",
        "slow_pypy: Tests that are very slow on pypy.")


def pytest_addoption(parser):
    parser.addoption("--available-memory", action="store", default=None,
                     help=("Set amount of memory available for running the "
                           "test suite. This can result to tests requiring "
                           "especially large amounts of memory to be skipped. "
                           "Equivalent to setting environment variable "
                           "NPY_AVAILABLE_MEM. Default: determined"
                           "automatically."))


gil_enabled_at_start = True
if NOGIL_BUILD:
    gil_enabled_at_start = sys._is_gil_enabled()


def pytest_sessionstart(session):
    available_mem = session.config.getoption('available_memory')
    if available_mem is not None:
        os.environ['NPY_AVAILABLE_MEM'] = available_mem


def pytest_terminal_summary(terminalreporter, exitstatus, config):
    if NOGIL_BUILD and not gil_enabled_at_start and sys._is_gil_enabled():
        tr = terminalreporter
        tr.ensure_newline()
        tr.section("GIL re-enabled", sep="=", red=True, bold=True)
        tr.line("The GIL was re-enabled at runtime during the tests.")
        tr.line("This can happen with no test failures if the RuntimeWarning")
        tr.line("raised by Python when this happens is filtered by a test.")
        tr.line("")
        tr.line("Please ensure all new C modules declare support for running")
        tr.line("without the GIL. Any new tests that intentionally imports ")
        tr.line("code that re-enables the GIL should do so in a subprocess.")
        pytest.exit("GIL re-enabled during tests", returncode=1)

#FIXME when yield tests are gone.
@pytest.hookimpl()
def pytest_itemcollected(item):
    """
    Check FPU precision mode was not changed during test collection.

    The clumsy way we do it here is mainly necessary because numpy
    still uses yield tests, which can execute code at test collection
    time.
    """
    global _old_fpu_mode

    mode = get_fpu_mode()

    if _old_fpu_mode is None:
        _old_fpu_mode = mode
    elif mode != _old_fpu_mode:
        _collect_results[item] = (_old_fpu_mode, mode)
        _old_fpu_mode = mode


@pytest.fixture(scope="function", autouse=True)
def check_fpu_mode(request):
    """
    Check FPU precision mode was not changed during the test.
    """
    old_mode = get_fpu_mode()
    yield
    new_mode = get_fpu_mode()

    if old_mode != new_mode:
        raise AssertionError("FPU precision mode changed from {0:#x} to {1:#x}"
                             " during the test".format(old_mode, new_mode))

    collect_result = _collect_results.get(request.node)
    if collect_result is not None:
        old_mode, new_mode = collect_result
        raise AssertionError("FPU precision mode changed from {0:#x} to {1:#x}"
                             " when collecting the test".format(old_mode,
                                                                new_mode))


@pytest.fixture(autouse=True)
def add_np(doctest_namespace):
    doctest_namespace['np'] = numpy

@pytest.fixture(autouse=True)
def env_setup(monkeypatch):
    monkeypatch.setenv('PYTHONHASHSEED', '0')


if HAVE_SCPDT:

    @contextmanager
    def warnings_errors_and_rng(test=None):
        """Filter out the wall of DeprecationWarnings.
        """
        msgs = ["The numpy.linalg.linalg",
                "The numpy.fft.helper",
                "dep_util",
                "pkg_resources",
                "numpy.core.umath",
                "msvccompiler",
                "Deprecated call",
                "numpy.core",
                "`np.compat`",
                "Importing from numpy.matlib",
                "This function is deprecated.",    # random_integers
                "Data type alias 'a'",     # numpy.rec.fromfile
                "Arrays of 2-dimensional vectors",   # matlib.cross
                "`in1d` is deprecated", ]
        msg = "|".join(msgs)

        msgs_r = [
            "invalid value encountered",
            "divide by zero encountered"
        ]
        msg_r = "|".join(msgs_r)

        with warnings.catch_warnings():
            warnings.filterwarnings(
                'ignore', category=DeprecationWarning, message=msg
            )
            warnings.filterwarnings(
                'ignore', category=RuntimeWarning, message=msg_r
            )
            yield

    # find and check doctests under this context manager
    dt_config.user_context_mgr = warnings_errors_and_rng

    # numpy specific tweaks from refguide-check
    dt_config.rndm_markers.add('#uninitialized')
    dt_config.rndm_markers.add('# uninitialized')

    # make the checker pick on mismatched dtypes
    dt_config.strict_check = True

    import doctest
    dt_config.optionflags = doctest.NORMALIZE_WHITESPACE | doctest.ELLIPSIS

    # recognize the StringDType repr
    dt_config.check_namespace['StringDType'] = numpy.dtypes.StringDType

    # temporary skips
    dt_config.skiplist = {
        'numpy.savez',    # unclosed file
        'numpy.matlib.savez',
        'numpy.__array_namespace_info__',
        'numpy.matlib.__array_namespace_info__',
    }

    # xfail problematic tutorials
    dt_config.pytest_extra_xfail = {
        'how-to-verify-bug.rst': '',
        'c-info.ufunc-tutorial.rst': '',
        'basics.interoperability.rst': 'needs pandas',
        'basics.dispatch.rst': 'errors out in /testing/overrides.py',
        'basics.subclassing.rst': '.. testcode:: admonitions not understood',
        'misc.rst': 'manipulates warnings',
    }

    # ignores are for things fail doctest collection (optionals etc)
    dt_config.pytest_extra_ignore = [
        'numpy/distutils',
        'numpy/_core/cversions.py',
        'numpy/_pyinstaller',
        'numpy/random/_examples',
        'numpy/compat',
        'numpy/f2py/_backends/_distutils.py',
    ]


@pytest.fixture
def random_string_list():
    chars = list(string.ascii_letters + string.digits)
    chars = np.array(chars, dtype="U1")
    ret = np.random.choice(chars, size=100 * 10, replace=True)
    return ret.view("U100")


@pytest.fixture(params=[True, False])
def coerce(request):
    return request.param


@pytest.fixture(
    params=["unset", None, pd_NA, np.nan, float("nan"), "__nan__"],
    ids=["unset", "None", "pandas.NA", "np.nan", "float('nan')", "string nan"],
)
def na_object(request):
    return request.param


@pytest.fixture()
def dtype(na_object, coerce):
    return get_stringdtype_dtype(na_object, coerce)
```
