## Supplementary software v0.2.1 for "Virtual control arms for paediatric myopia trials: external validation of axial-elongation models": __init__.py

```
"""
The `numpy.core` submodule exists solely for backward compatibility
purposes. The original `core` was renamed to `_core` and made private.
`numpy.core` will be removed in the future.
"""
from numpy import _core
from ._utils import _raise_warning


# We used to use `np.core._ufunc_reconstruct` to unpickle.
# This is unnecessary, but old pickles saved before 1.20 will be using it,
# and there is no reason to break loading them.
def _ufunc_reconstruct(module, name):
    # The `fromlist` kwarg is required to ensure that `mod` points to the
    # inner-most module rather than the parent package when module name is
    # nested. This makes it possible to pickle non-toplevel ufuncs such as
    # scipy.special.expit for instance.
    mod = __import__(module, fromlist=[name])
    return getattr(mod, name)


# force lazy-loading of submodules to ensure a warning is printed

__all__ = ["arrayprint", "defchararray", "_dtype_ctypes", "_dtype",
           "einsumfunc", "fromnumeric", "function_base", "getlimits",
           "_internal", "multiarray", "_multiarray_umath", "numeric",
           "numerictypes", "overrides", "records", "shape_base", "umath"]

def __getattr__(attr_name):
    attr = getattr(_core, attr_name)
    _raise_warning(attr_name)
    return attr
```
