## Supplementary software v0.2.1 for "Virtual control arms for paediatric myopia trials: external validation of axial-elongation models": _internal.py

```
from numpy._core import _internal

# Build a new array from the information in a pickle.
# Note that the name numpy.core._internal._reconstruct is embedded in
# pickles of ndarrays made with NumPy before release 1.0
# so don't remove the name here, or you'll
# break backward compatibility.
def _reconstruct(subtype, shape, dtype):
    from numpy import ndarray
    return ndarray.__new__(subtype, shape, dtype)


# Pybind11 (in versions <= 2.11.1) imports _dtype_from_pep3118 from the
# _internal submodule, therefore it must be importable without a warning.
_dtype_from_pep3118 = _internal._dtype_from_pep3118

def __getattr__(attr_name):
    from numpy._core import _internal
    from ._utils import _raise_warning
    ret = getattr(_internal, attr_name, None)
    if ret is None:
        raise AttributeError(
            f"module 'numpy.core._internal' has no attribute {attr_name}")
    _raise_warning(attr_name, "_internal")
    return ret
```
