## Supplementary software v0.2.1 for "Virtual control arms for paediatric myopia trials: external validation of axial-elongation models": _multiarray_umath.py

```
from numpy._core import _multiarray_umath
from numpy import ufunc

for item in _multiarray_umath.__dir__():
    # ufuncs appear in pickles with a path in numpy.core._multiarray_umath
    # and so must import from this namespace without warning or error
    attr = getattr(_multiarray_umath, item)
    if isinstance(attr, ufunc):
        globals()[item] = attr


def __getattr__(attr_name):
    from numpy._core import _multiarray_umath
    from ._utils import _raise_warning

    if attr_name in {"_ARRAY_API", "_UFUNC_API"}:
        from numpy.version import short_version
        import textwrap
        import traceback
        import sys

        msg = textwrap.dedent(f"""
            A module that was compiled using NumPy 1.x cannot be run in
            NumPy {short_version} as it may crash. To support both 1.x and 2.x
            versions of NumPy, modules must be compiled with NumPy 2.0.
            Some module may need to rebuild instead e.g. with 'pybind11>=2.12'.

            If you are a user of the module, the easiest solution will be to
            downgrade to 'numpy<2' or try to upgrade the affected module.
            We expect that some modules will need time to support NumPy 2.

            """)
        tb_msg = "Traceback (most recent call last):"
        for line in traceback.format_stack()[:-1]:
            if "frozen importlib" in line:
                continue
            tb_msg += line

        # Also print the message (with traceback).  This is because old versions
        # of NumPy unfortunately set up the import to replace (and hide) the
        # error.  The traceback shouldn't be needed, but e.g. pytest plugins
        # seem to swallow it and we should be failing anyway...
        sys.stderr.write(msg + tb_msg)
        raise ImportError(msg)

    ret = getattr(_multiarray_umath, attr_name, None)
    if ret is None:
        raise AttributeError(
            "module 'numpy.core._multiarray_umath' has no attribute "
            f"{attr_name}")
    _raise_warning(attr_name, "_multiarray_umath")
    return ret


del _multiarray_umath, ufunc
```
