## Supplementary software v0.2.1 for "Virtual control arms for paediatric myopia trials: external validation of axial-elongation models": _utils.py

```
import warnings


def _raise_warning(attr: str, submodule: str | None = None) -> None:
    new_module = "numpy._core"
    old_module = "numpy.core"
    if submodule is not None:
        new_module = f"{new_module}.{submodule}"
        old_module = f"{old_module}.{submodule}"
    warnings.warn(
        f"{old_module} is deprecated and has been renamed to {new_module}. "
        "The numpy._core namespace contains private NumPy internals and its "
        "use is discouraged, as NumPy internals can change without warning in "
        "any release. In practice, most real-world usage of numpy.core is to "
        "access functionality in the public NumPy API. If that is the case, "
        "use the public NumPy API. If not, you are using NumPy internals. "
        "If you would still like to access an internal attribute, "
        f"use {new_module}.{attr}.",
        DeprecationWarning,
        stacklevel=3
    )
```
