## Supplementary software v0.2.1 for "Virtual control arms for paediatric myopia trials: external validation of axial-elongation models": fromnumeric.py

```
def __getattr__(attr_name):
    from numpy._core import fromnumeric
    from ._utils import _raise_warning
    ret = getattr(fromnumeric, attr_name, None)
    if ret is None:
        raise AttributeError(
            f"module 'numpy.core.fromnumeric' has no attribute {attr_name}")
    _raise_warning(attr_name, "fromnumeric")
    return ret
```
