## Supplementary software v0.2.1 for "Virtual control arms for paediatric myopia trials: external validation of axial-elongation models": multiarray.py

```
from numpy._core import multiarray

# these must import without warning or error from numpy.core.multiarray to
# support old pickle files
for item in ["_reconstruct", "scalar"]:
    globals()[item] = getattr(multiarray, item)

# Pybind11 (in versions <= 2.11.1) imports _ARRAY_API from the multiarray
# submodule as a part of NumPy initialization, therefore it must be importable
# without a warning.
_ARRAY_API = multiarray._ARRAY_API

def __getattr__(attr_name):
    from numpy._core import multiarray
    from ._utils import _raise_warning
    ret = getattr(multiarray, attr_name, None)
    if ret is None:
        raise AttributeError(
            f"module 'numpy.core.multiarray' has no attribute {attr_name}")
    _raise_warning(attr_name, "multiarray")
    return ret


del multiarray
```
