## Supplementary software v0.2.1 for "Virtual control arms for paediatric myopia trials: external validation of axial-elongation models": numeric.py

```
def __getattr__(attr_name):
    from numpy._core import numeric
    from ._utils import _raise_warning

    sentinel = object()
    ret = getattr(numeric, attr_name, sentinel)
    if ret is sentinel:
        raise AttributeError(
            f"module 'numpy.core.numeric' has no attribute {attr_name}")
    _raise_warning(attr_name, "numeric")
    return ret
```
