## Supplementary software v0.2.1 for "Virtual control arms for paediatric myopia trials: external validation of axial-elongation models": overrides.pyi

```
# NOTE: At runtime, this submodule dynamically re-exports any `numpy._core.overrides`
# member, and issues a `DeprecationWarning` when accessed. But since there is no
# `__dir__` or `__all__` present, these annotations would be unverifiable. Because
# this module is also deprecated in favor of `numpy._core`, and therefore not part of
# the public API, we omit the "re-exports", which in practice would require literal
# duplication of the stubs in order for the `@deprecated` decorator to be understood
# by type-checkers.
```
