## Supplementary software v0.2.1 for "Virtual control arms for paediatric myopia trials: external validation of axial-elongation models": ctypeslib.py

```
"""
============================
``ctypes`` Utility Functions
============================

See Also
--------
load_library : Load a C library.
ndpointer : Array restype/argtype with verification.
as_ctypes : Create a ctypes array from an ndarray.
as_array : Create an ndarray from a ctypes array.

References
----------
.. [1] "SciPy Cookbook: ctypes", https://scipy-cookbook.readthedocs.io/items/Ctypes.html

Examples
--------
Load the C library:

>>> _lib = np.ctypeslib.load_library('libmystuff', '.')     #doctest: +SKIP

Our result type, an ndarray that must be of type double, be 1-dimensional
and is C-contiguous in memory:

>>> array_1d_double = np.ctypeslib.ndpointer(
...                          dtype=np.double,
...                          ndim=1, flags='CONTIGUOUS')    #doctest: +SKIP

Our C-function typically takes an array and updates its values
in-place.  For example::

    void foo_func(double* x, int length)
    {
        int i;
        for (i = 0; i < length; i++) {
            x[i] = i*i;
        }
    }

We wrap it using:

>>> _lib.foo_func.restype = None                      #doctest: +SKIP
>>> _lib.foo_func.argtypes = [array_1d_double, c_int] #doctest: +SKIP

Then, we're ready to call ``foo_func``:

>>> out = np.empty(15, dtype=np.double)
>>> _lib.foo_func(out, len(out))                #doctest: +SKIP

"""
__all__ = ['load_library', 'ndpointer', 'c_intp', 'as_ctypes', 'as_array',
           'as_ctypes_type']

import os
import numpy as np
from numpy._core.multiarray import _flagdict, flagsobj

try:
    import ctypes
except ImportError:
    ctypes = None

if ctypes is None:
    def _dummy(*args, **kwds):
        """
        Dummy object that raises an ImportError if ctypes is not available.

        Raises
        ------
        ImportError
            If ctypes is not available.

        """
        raise ImportError("ctypes is not available.")
    load_library = _dummy
    as_ctypes = _dummy
    as_array = _dummy
    from numpy import intp as c_intp
    _ndptr_base = object
else:
    import numpy._core._internal as nic
    c_intp = nic._getintp_ctype()
    del nic
    _ndptr_base = ctypes.c_void_p

    # Adapted from Albert Strasheim
    def load_library(libname, loader_path):
        """
        It is possible to load a library using

        >>> lib = ctypes.cdll[<full_path_name>] # doctest: +SKIP

        But there are cross-platform considerations, such as library file extensions,
        plus the fact Windows will just load the first library it finds with that name.
        NumPy supplies the load_library function as a convenience.

        .. versionchanged:: 1.20.0
            Allow libname and loader_path to take any
            :term:`python:path-like object`.

        Parameters
        ----------
        libname : path-like
            Name of the library, which can have 'lib' as a prefix,
            but without an extension.
        loader_path : path-like
            Where the library can be found.

        Returns
        -------
        ctypes.cdll[libpath] : library object
           A ctypes library object

        Raises
        ------
        OSError
            If there is no library with the expected extension, or the
            library is defective and cannot be loaded.
        """
        # Convert path-like objects into strings
        libname = os.fsdecode(libname)
        loader_path = os.fsdecode(loader_path)

        ext = os.path.splitext(libname)[1]
        if not ext:
            import sys
            import sysconfig
            # Try to load library with platform-specific name, otherwise
            # default to libname.[so|dll|dylib].  Sometimes, these files are
            # built erroneously on non-linux platforms.
            base_ext = ".so"
            if sys.platform.startswith("darwin"):
                base_ext = ".dylib"
            elif sys.platform.startswith("win"):
                base_ext = ".dll"
            libname_ext = [libname + base_ext]
            so_ext = sysconfig.get_config_var("EXT_SUFFIX")
            if not so_ext == base_ext:
                libname_ext.insert(0, libname + so_ext)
        else:
            libname_ext = [libname]

        loader_path = os.path.abspath(loader_path)
        if not os.path.isdir(loader_path):
            libdir = os.path.dirname(loader_path)
        else:
            libdir = loader_path

        for ln in libname_ext:
            libpath = os.path.join(libdir, ln)
            if os.path.exists(libpath):
                try:
                    return ctypes.cdll[libpath]
                except OSError:
                    ## defective lib file
                    raise
        ## if no successful return in the libname_ext loop:
        raise OSError("no file with expected extension")


def _num_fromflags(flaglist):
    num = 0
    for val in flaglist:
        num += _flagdict[val]
    return num

_flagnames = ['C_CONTIGUOUS', 'F_CONTIGUOUS', 'ALIGNED', 'WRITEABLE',
              'OWNDATA', 'WRITEBACKIFCOPY']
def _flags_fromnum(num):
    res = []
    for key in _flagnames:
        value = _flagdict[key]
        if (num & value):
            res.append(key)
    return res


class _ndptr(_ndptr_base):
    @classmethod
    def from_param(cls, obj):
        if not isinstance(obj, np.ndarray):
            raise TypeError("argument must be an ndarray")
        if cls._dtype_ is not None \
               and obj.dtype != cls._dtype_:
            raise TypeError("array must have data type %s" % cls._dtype_)
        if cls._ndim_ is not None \
               and obj.ndim != cls._ndim_:
            raise TypeError("array must have %d dimension(s)" % cls._ndim_)
        if cls._shape_ is not None \
               and obj.shape != cls._shape_:
            raise TypeError("array must have shape %s" % str(cls._shape_))
        if cls._flags_ is not None \
               and ((obj.flags.num & cls._flags_) != cls._flags_):
            raise TypeError("array must have flags %s" %
                    _flags_fromnum(cls._flags_))
        return obj.ctypes


class _concrete_ndptr(_ndptr):
    """
    Like _ndptr, but with `_shape_` and `_dtype_` specified.

    Notably, this means the pointer has enough information to reconstruct
    the array, which is not generally true.
    """
    def _check_retval_(self):
        """
        This method is called when this class is used as the .restype
        attribute for a shared-library function, to automatically wrap the
        pointer into an array.
        """
        return self.contents

    @property
    def contents(self):
        """
        Get an ndarray viewing the data pointed to by this pointer.

        This mirrors the `contents` attribute of a normal ctypes pointer
        """
        full_dtype = np.dtype((self._dtype_, self._shape_))
        full_ctype = ctypes.c_char * full_dtype.itemsize
        buffer = ctypes.cast(self, ctypes.POINTER(full_ctype)).contents
        return np.frombuffer(buffer, dtype=full_dtype).squeeze(axis=0)


# Factory for an array-checking class with from_param defined for
#  use with ctypes argtypes mechanism
_pointer_type_cache = {}
def ndpointer(dtype=None, ndim=None, shape=None, flags=None):
    """
    Array-checking restype/argtypes.

    An ndpointer instance is used to describe an ndarray in restypes
    and argtypes specifications.  This approach is more flexible than
    using, for example, ``POINTER(c_double)``, since several restrictions
    can be specified, which are verified upon calling the ctypes function.
    These include data type, number of dimensions, shape and flags.  If a
    given array does not satisfy the specified restrictions,
    a ``TypeError`` is raised.

    Parameters
    ----------
    dtype : data-type, optional
        Array data-type.
    ndim : int, optional
        Number of array dimensions.
    shape : tuple of ints, optional
        Array shape.
    flags : str or tuple of str
        Array flags; may be one or more of:

        - C_CONTIGUOUS / C / CONTIGUOUS
        - F_CONTIGUOUS / F / FORTRAN
        - OWNDATA / O
        - WRITEABLE / W
        - ALIGNED / A
        - WRITEBACKIFCOPY / X

    Returns
    -------
    klass : ndpointer type object
        A type object, which is an ``_ndtpr`` instance containing
        dtype, ndim, shape and flags information.

    Raises
    ------
    TypeError
        If a given array does not satisfy the specified restrictions.

    Examples
    --------
    >>> clib.somefunc.argtypes = [np.ctypeslib.ndpointer(dtype=np.float64,
    ...                                                  ndim=1,
    ...                                                  flags='C_CONTIGUOUS')]
    ... #doctest: +SKIP
    >>> clib.somefunc(np.array([1, 2, 3], dtype=np.float64))
    ... #doctest: +SKIP

    """

    # normalize dtype to dtype | None
    if dtype is not None:
        dtype = np.dtype(dtype)

    # normalize flags to int | None
    num = None
    if flags is not None:
        if isinstance(flags, str):
            flags = flags.split(',')
        elif isinstance(flags, (int, np.integer)):
            num = flags
            flags = _flags_fromnum(num)
        elif isinstance(flags, flagsobj):
            num = flags.num
            flags = _flags_fromnum(num)
        if num is None:
            try:
                flags = [x.strip().upper() for x in flags]
            except Exception as e:
                raise TypeError("invalid flags specification") from e
            num = _num_fromflags(flags)

    # normalize shape to tuple | None
    if shape is not None:
        try:
            shape = tuple(shape)
        except TypeError:
            # single integer -> 1-tuple
            shape = (shape,)

    cache_key = (dtype, ndim, shape, num)

    try:
        return _pointer_type_cache[cache_key]
    except KeyError:
        pass

    # produce a name for the new type
    if dtype is None:
        name = 'any'
    elif dtype.names is not None:
        name = str(id(dtype))
    else:
        name = dtype.str
    if ndim is not None:
        name += "_%dd" % ndim
    if shape is not None:
        name += "_"+"x".join(str(x) for x in shape)
    if flags is not None:
        name += "_"+"_".join(flags)

    if dtype is not None and shape is not None:
        base = _concrete_ndptr
    else:
        base = _ndptr

    klass = type("ndpointer_%s"%name, (base,),
                 {"_dtype_": dtype,
                  "_shape_" : shape,
                  "_ndim_" : ndim,
                  "_flags_" : num})
    _pointer_type_cache[cache_key] = klass
    return klass


if ctypes is not None:
    def _ctype_ndarray(element_type, shape):
        """ Create an ndarray of the given element type and shape """
        for dim in shape[::-1]:
            element_type = dim * element_type
            # prevent the type name include np.ctypeslib
            element_type.__module__ = None
        return element_type


    def _get_scalar_type_map():
        """
        Return a dictionary mapping native endian scalar dtype to ctypes types
        """
        ct = ctypes
        simple_types = [
            ct.c_byte, ct.c_short, ct.c_int, ct.c_long, ct.c_longlong,
            ct.c_ubyte, ct.c_ushort, ct.c_uint, ct.c_ulong, ct.c_ulonglong,
            ct.c_float, ct.c_double,
            ct.c_bool,
        ]
        return {np.dtype(ctype): ctype for ctype in simple_types}


    _scalar_type_map = _get_scalar_type_map()


    def _ctype_from_dtype_scalar(dtype):
        # swapping twice ensure that `=` is promoted to <, >, or |
        dtype_with_endian = dtype.newbyteorder('S').newbyteorder('S')
        dtype_native = dtype.newbyteorder('=')
        try:
            ctype = _scalar_type_map[dtype_native]
        except KeyError as e:
            raise NotImplementedError(
                "Converting {!r} to a ctypes type".format(dtype)
            ) from None

        if dtype_with_endian.byteorder == '>':
            ctype = ctype.__ctype_be__
        elif dtype_with_endian.byteorder == '<':
            ctype = ctype.__ctype_le__

        return ctype


    def _ctype_from_dtype_subarray(dtype):
        element_dtype, shape = dtype.subdtype
        ctype = _ctype_from_dtype(element_dtype)
        return _ctype_ndarray(ctype, shape)


    def _ctype_from_dtype_structured(dtype):
        # extract offsets of each field
        field_data = []
        for name in dtype.names:
            field_dtype, offset = dtype.fields[name][:2]
            field_data.append((offset, name, _ctype_from_dtype(field_dtype)))

        # ctypes doesn't care about field order
        field_data = sorted(field_data, key=lambda f: f[0])

        if len(field_data) > 1 and all(offset == 0 for offset, name, ctype in field_data):
            # union, if multiple fields all at address 0
            size = 0
            _fields_ = []
            for offset, name, ctype in field_data:
                _fields_.append((name, ctype))
                size = max(size, ctypes.sizeof(ctype))

            # pad to the right size
            if dtype.itemsize != size:
                _fields_.append(('', ctypes.c_char * dtype.itemsize))

            # we inserted manual padding, so always `_pack_`
            return type('union', (ctypes.Union,), dict(
                _fields_=_fields_,
                _pack_=1,
                __module__=None,
            ))
        else:
            last_offset = 0
            _fields_ = []
            for offset, name, ctype in field_data:
                padding = offset - last_offset
                if padding < 0:
                    raise NotImplementedError("Overlapping fields")
                if padding > 0:
                    _fields_.append(('', ctypes.c_char * padding))

                _fields_.append((name, ctype))
                last_offset = offset + ctypes.sizeof(ctype)


            padding = dtype.itemsize - last_offset
            if padding > 0:
                _fields_.append(('', ctypes.c_char * padding))

            # we inserted manual padding, so always `_pack_`
            return type('struct', (ctypes.Structure,), dict(
                _fields_=_fields_,
                _pack_=1,
                __module__=None,
            ))


    def _ctype_from_dtype(dtype):
        if dtype.fields is not None:
            return _ctype_from_dtype_structured(dtype)
        elif dtype.subdtype is not None:
            return _ctype_from_dtype_subarray(dtype)
        else:
            return _ctype_from_dtype_scalar(dtype)


    def as_ctypes_type(dtype):
        r"""
        Convert a dtype into a ctypes type.

        Parameters
        ----------
        dtype : dtype
            The dtype to convert

        Returns
        -------
        ctype
            A ctype scalar, union, array, or struct

        Raises
        ------
        NotImplementedError
            If the conversion is not possible

        Notes
        -----
        This function does not losslessly round-trip in either direction.

        ``np.dtype(as_ctypes_type(dt))`` will:

        - insert padding fields
        - reorder fields to be sorted by offset
        - discard field titles

        ``as_ctypes_type(np.dtype(ctype))`` will:

        - discard the class names of `ctypes.Structure`\ s and
          `ctypes.Union`\ s
        - convert single-element `ctypes.Union`\ s into single-element
          `ctypes.Structure`\ s
        - insert padding fields

        Examples
        --------
        Converting a simple dtype:

        >>> dt = np.dtype('int8')
        >>> ctype = np.ctypeslib.as_ctypes_type(dt)
        >>> ctype
        <class 'ctypes.c_byte'>

        Converting a structured dtype:

        >>> dt = np.dtype([('x', 'i4'), ('y', 'f4')])
        >>> ctype = np.ctypeslib.as_ctypes_type(dt)
        >>> ctype
        <class 'struct'>

        """
        return _ctype_from_dtype(np.dtype(dtype))


    def as_array(obj, shape=None):
        """
        Create a numpy array from a ctypes array or POINTER.

        The numpy array shares the memory with the ctypes object.

        The shape parameter must be given if converting from a ctypes POINTER.
        The shape parameter is ignored if converting from a ctypes array

        Examples
        --------
        Converting a ctypes integer array:

        >>> import ctypes
        >>> ctypes_array = (ctypes.c_int * 5)(0, 1, 2, 3, 4)
        >>> np_array = np.ctypeslib.as_array(ctypes_array)
        >>> np_array
        array([0, 1, 2, 3, 4], dtype=int32)

        Converting a ctypes POINTER:

        >>> import ctypes
        >>> buffer = (ctypes.c_int * 5)(0, 1, 2, 3, 4)
        >>> pointer = ctypes.cast(buffer, ctypes.POINTER(ctypes.c_int))
        >>> np_array = np.ctypeslib.as_array(pointer, (5,))
        >>> np_array
        array([0, 1, 2, 3, 4], dtype=int32)

        """
        if isinstance(obj, ctypes._Pointer):
            # convert pointers to an array of the desired shape
            if shape is None:
                raise TypeError(
                    'as_array() requires a shape argument when called on a '
                    'pointer')
            p_arr_type = ctypes.POINTER(_ctype_ndarray(obj._type_, shape))
            obj = ctypes.cast(obj, p_arr_type).contents

        return np.asarray(obj)


    def as_ctypes(obj):
        """
        Create and return a ctypes object from a numpy array.  Actually
        anything that exposes the __array_interface__ is accepted.

        Examples
        --------
        Create ctypes object from inferred int ``np.array``:

        >>> inferred_int_array = np.array([1, 2, 3])
        >>> c_int_array = np.ctypeslib.as_ctypes(inferred_int_array)
        >>> type(c_int_array)
        <class 'c_long_Array_3'>
        >>> c_int_array[:]
        [1, 2, 3]

        Create ctypes object from explicit 8 bit unsigned int ``np.array`` :

        >>> exp_int_array = np.array([1, 2, 3], dtype=np.uint8)
        >>> c_int_array = np.ctypeslib.as_ctypes(exp_int_array)
        >>> type(c_int_array)
        <class 'c_ubyte_Array_3'>
        >>> c_int_array[:]
        [1, 2, 3]

        """
        ai = obj.__array_interface__
        if ai["strides"]:
            raise TypeError("strided arrays not supported")
        if ai["version"] != 3:
            raise TypeError("only __array_interface__ version 3 supported")
        addr, readonly = ai["data"]
        if readonly:
            raise TypeError("readonly arrays unsupported")

        # can't use `_dtype((ai["typestr"], ai["shape"]))` here, as it overflows
        # dtype.itemsize (gh-14214)
        ctype_scalar = as_ctypes_type(ai["typestr"])
        result_type = _ctype_ndarray(ctype_scalar, ai["shape"])
        result = result_type.from_address(addr)
        result.__keep = obj
        return result
```
