## Supplementary software v0.2.1 for "Virtual control arms for paediatric myopia trials: external validation of axial-elongation models": ctypeslib.pyi

```
# NOTE: Numpy's mypy plugin is used for importing the correct
# platform-specific `ctypes._SimpleCData[int]` sub-type
import ctypes
from ctypes import c_int64 as _c_intp

from _typeshed import StrOrBytesPath
from collections.abc import Iterable, Sequence
from typing import (
    Literal as L,
    Any,
    TypeAlias,
    TypeVar,
    Generic,
    overload,
    ClassVar,
)

import numpy as np
from numpy import (
    ndarray,
    dtype,
    generic,
    byte,
    short,
    intc,
    long,
    longlong,
    ubyte,
    ushort,
    uintc,
    ulong,
    ulonglong,
    single,
    double,
    longdouble,
    void,
)
from numpy._core._internal import _ctypes
from numpy._core.multiarray import flagsobj
from numpy._typing import (
    # Arrays
    NDArray,
    _ArrayLike,

    # Shapes
    _Shape,
    _ShapeLike,

    # DTypes
    DTypeLike,
    _DTypeLike,
    _VoidDTypeLike,
    _BoolCodes,
    _UByteCodes,
    _UShortCodes,
    _UIntCCodes,
    _ULongCodes,
    _ULongLongCodes,
    _ByteCodes,
    _ShortCodes,
    _IntCCodes,
    _LongCodes,
    _LongLongCodes,
    _SingleCodes,
    _DoubleCodes,
    _LongDoubleCodes,
)

__all__ = ["load_library", "ndpointer", "c_intp", "as_ctypes", "as_array", "as_ctypes_type"]

# TODO: Add a proper `_Shape` bound once we've got variadic typevars
_DType = TypeVar("_DType", bound=dtype[Any])
_DTypeOptional = TypeVar("_DTypeOptional", bound=None | dtype[Any])
_SCT = TypeVar("_SCT", bound=generic)

_FlagsKind: TypeAlias = L[
    'C_CONTIGUOUS', 'CONTIGUOUS', 'C',
    'F_CONTIGUOUS', 'FORTRAN', 'F',
    'ALIGNED', 'A',
    'WRITEABLE', 'W',
    'OWNDATA', 'O',
    'WRITEBACKIFCOPY', 'X',
]

# TODO: Add a shape typevar once we have variadic typevars (PEP 646)
class _ndptr(ctypes.c_void_p, Generic[_DTypeOptional]):
    # In practice these 4 classvars are defined in the dynamic class
    # returned by `ndpointer`
    _dtype_: ClassVar[_DTypeOptional]
    _shape_: ClassVar[None]
    _ndim_: ClassVar[None | int]
    _flags_: ClassVar[None | list[_FlagsKind]]

    @overload
    @classmethod
    def from_param(cls: type[_ndptr[None]], obj: NDArray[Any]) -> _ctypes[Any]: ...
    @overload
    @classmethod
    def from_param(cls: type[_ndptr[_DType]], obj: ndarray[Any, _DType]) -> _ctypes[Any]: ...

class _concrete_ndptr(_ndptr[_DType]):
    _dtype_: ClassVar[_DType]
    _shape_: ClassVar[tuple[int, ...]]
    @property
    def contents(self) -> ndarray[_Shape, _DType]: ...

def load_library(libname: StrOrBytesPath, loader_path: StrOrBytesPath) -> ctypes.CDLL: ...

c_intp = _c_intp

@overload
def ndpointer(
    dtype: None = ...,
    ndim: int = ...,
    shape: None | _ShapeLike = ...,
    flags: None | _FlagsKind | Iterable[_FlagsKind] | int | flagsobj = ...,
) -> type[_ndptr[None]]: ...
@overload
def ndpointer(
    dtype: _DTypeLike[_SCT],
    ndim: int = ...,
    *,
    shape: _ShapeLike,
    flags: None | _FlagsKind | Iterable[_FlagsKind] | int | flagsobj = ...,
) -> type[_concrete_ndptr[dtype[_SCT]]]: ...
@overload
def ndpointer(
    dtype: DTypeLike,
    ndim: int = ...,
    *,
    shape: _ShapeLike,
    flags: None | _FlagsKind | Iterable[_FlagsKind] | int | flagsobj = ...,
) -> type[_concrete_ndptr[dtype[Any]]]: ...
@overload
def ndpointer(
    dtype: _DTypeLike[_SCT],
    ndim: int = ...,
    shape: None = ...,
    flags: None | _FlagsKind | Iterable[_FlagsKind] | int | flagsobj = ...,
) -> type[_ndptr[dtype[_SCT]]]: ...
@overload
def ndpointer(
    dtype: DTypeLike,
    ndim: int = ...,
    shape: None = ...,
    flags: None | _FlagsKind | Iterable[_FlagsKind] | int | flagsobj = ...,
) -> type[_ndptr[dtype[Any]]]: ...

@overload
def as_ctypes_type(dtype: _BoolCodes | _DTypeLike[np.bool] | type[ctypes.c_bool]) -> type[ctypes.c_bool]: ...
@overload
def as_ctypes_type(dtype: _ByteCodes | _DTypeLike[byte] | type[ctypes.c_byte]) -> type[ctypes.c_byte]: ...
@overload
def as_ctypes_type(dtype: _ShortCodes | _DTypeLike[short] | type[ctypes.c_short]) -> type[ctypes.c_short]: ...
@overload
def as_ctypes_type(dtype: _IntCCodes | _DTypeLike[intc] | type[ctypes.c_int]) -> type[ctypes.c_int]: ...
@overload
def as_ctypes_type(dtype: _LongCodes | _DTypeLike[long] | type[ctypes.c_long]) -> type[ctypes.c_long]: ...
@overload
def as_ctypes_type(dtype: type[int]) -> type[c_intp]: ...
@overload
def as_ctypes_type(dtype: _LongLongCodes | _DTypeLike[longlong] | type[ctypes.c_longlong]) -> type[ctypes.c_longlong]: ...
@overload
def as_ctypes_type(dtype: _UByteCodes | _DTypeLike[ubyte] | type[ctypes.c_ubyte]) -> type[ctypes.c_ubyte]: ...
@overload
def as_ctypes_type(dtype: _UShortCodes | _DTypeLike[ushort] | type[ctypes.c_ushort]) -> type[ctypes.c_ushort]: ...
@overload
def as_ctypes_type(dtype: _UIntCCodes | _DTypeLike[uintc] | type[ctypes.c_uint]) -> type[ctypes.c_uint]: ...
@overload
def as_ctypes_type(dtype: _ULongCodes | _DTypeLike[ulong] | type[ctypes.c_ulong]) -> type[ctypes.c_ulong]: ...
@overload
def as_ctypes_type(dtype: _ULongLongCodes | _DTypeLike[ulonglong] | type[ctypes.c_ulonglong]) -> type[ctypes.c_ulonglong]: ...
@overload
def as_ctypes_type(dtype: _SingleCodes | _DTypeLike[single] | type[ctypes.c_float]) -> type[ctypes.c_float]: ...
@overload
def as_ctypes_type(dtype: _DoubleCodes | _DTypeLike[double] | type[float | ctypes.c_double]) -> type[ctypes.c_double]: ...
@overload
def as_ctypes_type(dtype: _LongDoubleCodes | _DTypeLike[longdouble] | type[ctypes.c_longdouble]) -> type[ctypes.c_longdouble]: ...
@overload
def as_ctypes_type(dtype: _VoidDTypeLike) -> type[Any]: ...  # `ctypes.Union` or `ctypes.Structure`
@overload
def as_ctypes_type(dtype: str) -> type[Any]: ...

@overload
def as_array(obj: ctypes._PointerLike, shape: Sequence[int]) -> NDArray[Any]: ...
@overload
def as_array(obj: _ArrayLike[_SCT], shape: None | _ShapeLike = ...) -> NDArray[_SCT]: ...
@overload
def as_array(obj: object, shape: None | _ShapeLike = ...) -> NDArray[Any]: ...

@overload
def as_ctypes(obj: np.bool) -> ctypes.c_bool: ...
@overload
def as_ctypes(obj: byte) -> ctypes.c_byte: ...
@overload
def as_ctypes(obj: short) -> ctypes.c_short: ...
@overload
def as_ctypes(obj: intc) -> ctypes.c_int: ...
@overload
def as_ctypes(obj: long) -> ctypes.c_long: ...
@overload
def as_ctypes(obj: longlong) -> ctypes.c_longlong: ...
@overload
def as_ctypes(obj: ubyte) -> ctypes.c_ubyte: ...
@overload
def as_ctypes(obj: ushort) -> ctypes.c_ushort: ...
@overload
def as_ctypes(obj: uintc) -> ctypes.c_uint: ...
@overload
def as_ctypes(obj: ulong) -> ctypes.c_ulong: ...
@overload
def as_ctypes(obj: ulonglong) -> ctypes.c_ulonglong: ...
@overload
def as_ctypes(obj: single) -> ctypes.c_float: ...
@overload
def as_ctypes(obj: double) -> ctypes.c_double: ...
@overload
def as_ctypes(obj: longdouble) -> ctypes.c_longdouble: ...
@overload
def as_ctypes(obj: void) -> Any: ...  # `ctypes.Union` or `ctypes.Structure`
@overload
def as_ctypes(obj: NDArray[np.bool]) -> ctypes.Array[ctypes.c_bool]: ...
@overload
def as_ctypes(obj: NDArray[byte]) -> ctypes.Array[ctypes.c_byte]: ...
@overload
def as_ctypes(obj: NDArray[short]) -> ctypes.Array[ctypes.c_short]: ...
@overload
def as_ctypes(obj: NDArray[intc]) -> ctypes.Array[ctypes.c_int]: ...
@overload
def as_ctypes(obj: NDArray[long]) -> ctypes.Array[ctypes.c_long]: ...
@overload
def as_ctypes(obj: NDArray[longlong]) -> ctypes.Array[ctypes.c_longlong]: ...
@overload
def as_ctypes(obj: NDArray[ubyte]) -> ctypes.Array[ctypes.c_ubyte]: ...
@overload
def as_ctypes(obj: NDArray[ushort]) -> ctypes.Array[ctypes.c_ushort]: ...
@overload
def as_ctypes(obj: NDArray[uintc]) -> ctypes.Array[ctypes.c_uint]: ...
@overload
def as_ctypes(obj: NDArray[ulong]) -> ctypes.Array[ctypes.c_ulong]: ...
@overload
def as_ctypes(obj: NDArray[ulonglong]) -> ctypes.Array[ctypes.c_ulonglong]: ...
@overload
def as_ctypes(obj: NDArray[single]) -> ctypes.Array[ctypes.c_float]: ...
@overload
def as_ctypes(obj: NDArray[double]) -> ctypes.Array[ctypes.c_double]: ...
@overload
def as_ctypes(obj: NDArray[longdouble]) -> ctypes.Array[ctypes.c_longdouble]: ...
@overload
def as_ctypes(obj: NDArray[void]) -> ctypes.Array[Any]: ...  # `ctypes.Union` or `ctypes.Structure`
```
