## Supplementary software v0.2.1 for "Virtual control arms for paediatric myopia trials: external validation of axial-elongation models": ufuncs.py

```
"""
===================
Universal Functions
===================

Ufuncs are, generally speaking, mathematical functions or operations that are
applied element-by-element to the contents of an array. That is, the result
in each output array element only depends on the value in the corresponding
input array (or arrays) and on no other array elements. NumPy comes with a
large suite of ufuncs, and scipy extends that suite substantially. The simplest
example is the addition operator: ::

 >>> np.array([0,2,3,4]) + np.array([1,1,-1,2])
 array([1, 3, 2, 6])

The ufunc module lists all the available ufuncs in numpy. Documentation on
the specific ufuncs may be found in those modules. This documentation is
intended to address the more general aspects of ufuncs common to most of
them. All of the ufuncs that make use of Python operators (e.g., +, -, etc.)
have equivalent functions defined (e.g. add() for +)

Type coercion
=============

What happens when a binary operator (e.g., +,-,\\*,/, etc) deals with arrays of
two different types? What is the type of the result? Typically, the result is
the higher of the two types. For example: ::

 float32 + float64 -> float64
 int8 + int32 -> int32
 int16 + float32 -> float32
 float32 + complex64 -> complex64

There are some less obvious cases generally involving mixes of types
(e.g. uints, ints and floats) where equal bit sizes for each are not
capable of saving all the information in a different type of equivalent
bit size. Some examples are int32 vs float32 or uint32 vs int32.
Generally, the result is the higher type of larger size than both
(if available). So: ::

 int32 + float32 -> float64
 uint32 + int32 -> int64

Finally, the type coercion behavior when expressions involve Python
scalars is different than that seen for arrays. Since Python has a
limited number of types, combining a Python int with a dtype=np.int8
array does not coerce to the higher type but instead, the type of the
array prevails. So the rules for Python scalars combined with arrays is
that the result will be that of the array equivalent the Python scalar
if the Python scalar is of a higher 'kind' than the array (e.g., float
vs. int), otherwise the resultant type will be that of the array.
For example: ::

  Python int + int8 -> int8
  Python float + int8 -> float64

ufunc methods
=============

Binary ufuncs support 4 methods.

**.reduce(arr)** applies the binary operator to elements of the array in
  sequence. For example: ::

 >>> np.add.reduce(np.arange(10))  # adds all elements of array
 45

For multidimensional arrays, the first dimension is reduced by default: ::

 >>> np.add.reduce(np.arange(10).reshape(2,5))
     array([ 5,  7,  9, 11, 13])

The axis keyword can be used to specify different axes to reduce: ::

 >>> np.add.reduce(np.arange(10).reshape(2,5),axis=1)
 array([10, 35])

**.accumulate(arr)** applies the binary operator and generates an
equivalently shaped array that includes the accumulated amount for each
element of the array. A couple examples: ::

 >>> np.add.accumulate(np.arange(10))
 array([ 0,  1,  3,  6, 10, 15, 21, 28, 36, 45])
 >>> np.multiply.accumulate(np.arange(1,9))
 array([    1,     2,     6,    24,   120,   720,  5040, 40320])

The behavior for multidimensional arrays is the same as for .reduce(),
as is the use of the axis keyword).

**.reduceat(arr,indices)** allows one to apply reduce to selected parts
  of an array. It is a difficult method to understand. See the documentation
  at:

**.outer(arr1,arr2)** generates an outer operation on the two arrays arr1 and
  arr2. It will work on multidimensional arrays (the shape of the result is
  the concatenation of the two input shapes.: ::

 >>> np.multiply.outer(np.arange(3),np.arange(4))
 array([[0, 0, 0, 0],
        [0, 1, 2, 3],
        [0, 2, 4, 6]])

Output arguments
================

All ufuncs accept an optional output array. The array must be of the expected
output shape. Beware that if the type of the output array is of a different
(and lower) type than the output result, the results may be silently truncated
or otherwise corrupted in the downcast to the lower type. This usage is useful
when one wants to avoid creating large temporary arrays and instead allows one
to reuse the same array memory repeatedly (at the expense of not being able to
use more convenient operator notation in expressions). Note that when the
output argument is used, the ufunc still returns a reference to the result.

 >>> x = np.arange(2)
 >>> np.add(np.arange(2, dtype=float), np.arange(2, dtype=float), x,
 ...        casting='unsafe')
 array([0, 2])
 >>> x
 array([0, 2])

and & or as ufuncs
==================

Invariably people try to use the python 'and' and 'or' as logical operators
(and quite understandably). But these operators do not behave as normal
operators since Python treats these quite differently. They cannot be
overloaded with array equivalents. Thus using 'and' or 'or' with an array
results in an error. There are two alternatives:

 1) use the ufunc functions logical_and() and logical_or().
 2) use the bitwise operators & and \\|. The drawback of these is that if
    the arguments to these operators are not boolean arrays, the result is
    likely incorrect. On the other hand, most usages of logical_and and
    logical_or are with boolean arrays. As long as one is careful, this is
    a convenient way to apply these operators.

"""
```
