## Supplementary software v0.2.1 for "Virtual control arms for paediatric myopia trials: external validation of axial-elongation models": dtypes.py

```
"""
This module is home to specific dtypes related functionality and their classes.
For more general information about dtypes, also see `numpy.dtype` and
:ref:`arrays.dtypes`.

Similar to the builtin ``types`` module, this submodule defines types (classes)
that are not widely used directly.

.. versionadded:: NumPy 1.25

    The dtypes module is new in NumPy 1.25.  Previously DType classes were
    only accessible indirectly.


DType classes
-------------

The following are the classes of the corresponding NumPy dtype instances and
NumPy scalar types.  The classes can be used in ``isinstance`` checks and can
also be instantiated or used directly.  Direct use of these classes is not
typical, since their scalar counterparts (e.g. ``np.float64``) or strings
like ``"float64"`` can be used.
"""

# See doc/source/reference/routines.dtypes.rst for module-level docs

__all__ = []


def _add_dtype_helper(DType, alias):
    # Function to add DTypes a bit more conveniently without channeling them
    # through `numpy._core._multiarray_umath` namespace or similar.
    from numpy import dtypes

    setattr(dtypes, DType.__name__, DType)
    __all__.append(DType.__name__)

    if alias:
        alias = alias.removeprefix("numpy.dtypes.")
        setattr(dtypes, alias, DType)
        __all__.append(alias)
```
