## Supplementary software v0.2.1 for "Virtual control arms for paediatric myopia trials: external validation of axial-elongation models": dtypes.pyi

```
# ruff: noqa: ANN401
from types import MemberDescriptorType
from typing import Any, ClassVar, Generic, NoReturn, TypeAlias, final, type_check_only
from typing import Literal as L

from typing_extensions import LiteralString, Self, TypeVar

import numpy as np

__all__ = [  # noqa: RUF022
    'BoolDType',
    'Int8DType',
    'ByteDType',
    'UInt8DType',
    'UByteDType',
    'Int16DType',
    'ShortDType',
    'UInt16DType',
    'UShortDType',
    'Int32DType',
    'IntDType',
    'UInt32DType',
    'UIntDType',
    'Int64DType',
    'LongDType',
    'UInt64DType',
    'ULongDType',
    'LongLongDType',
    'ULongLongDType',
    'Float16DType',
    'Float32DType',
    'Float64DType',
    'LongDoubleDType',
    'Complex64DType',
    'Complex128DType',
    'CLongDoubleDType',
    'ObjectDType',
    'BytesDType',
    'StrDType',
    'VoidDType',
    'DateTime64DType',
    'TimeDelta64DType',
    'StringDType',
]

# Helper base classes (typing-only)

_SCT_co = TypeVar("_SCT_co", bound=np.generic, covariant=True)

@type_check_only
class _SimpleDType(np.dtype[_SCT_co], Generic[_SCT_co]):  # type: ignore[misc]  # pyright: ignore[reportGeneralTypeIssues]
    names: None  # pyright: ignore[reportIncompatibleVariableOverride]
    def __new__(cls, /) -> Self: ...
    def __getitem__(self, key: Any, /) -> NoReturn: ...
    @property
    def base(self) -> np.dtype[_SCT_co]: ...
    @property
    def fields(self) -> None: ...
    @property
    def isalignedstruct(self) -> L[False]: ...
    @property
    def isnative(self) -> L[True]: ...
    @property
    def ndim(self) -> L[0]: ...
    @property
    def shape(self) -> tuple[()]: ...
    @property
    def subdtype(self) -> None: ...

@type_check_only
class _LiteralDType(_SimpleDType[_SCT_co], Generic[_SCT_co]):  # type: ignore[misc]
    @property
    def flags(self) -> L[0]: ...
    @property
    def hasobject(self) -> L[False]: ...

# Helper mixins (typing-only):

_KindT_co = TypeVar("_KindT_co", bound=LiteralString, covariant=True)
_CharT_co = TypeVar("_CharT_co", bound=LiteralString, covariant=True)
_NumT_co = TypeVar("_NumT_co", bound=int, covariant=True)

@type_check_only
class _TypeCodes(Generic[_KindT_co, _CharT_co, _NumT_co]):
    @final
    @property
    def kind(self) -> _KindT_co: ...
    @final
    @property
    def char(self) -> _CharT_co: ...
    @final
    @property
    def num(self) -> _NumT_co: ...

@type_check_only
class _NoOrder:
    @final
    @property
    def byteorder(self) -> L["|"]: ...

@type_check_only
class _NativeOrder:
    @final
    @property
    def byteorder(self) -> L["="]: ...

_DataSize_co = TypeVar("_DataSize_co", bound=int, covariant=True)
_ItemSize_co = TypeVar("_ItemSize_co", bound=int, covariant=True, default=int)

@type_check_only
class _NBit(Generic[_DataSize_co, _ItemSize_co]):
    @final
    @property
    def alignment(self) -> _DataSize_co: ...
    @final
    @property
    def itemsize(self) -> _ItemSize_co: ...

@type_check_only
class _8Bit(_NoOrder, _NBit[L[1], L[1]]): ...

# Boolean:

@final
class BoolDType(  # type: ignore[misc]
    _TypeCodes[L["b"], L["?"], L[0]],
    _8Bit,
    _LiteralDType[np.bool],
):
    @property
    def name(self) -> L["bool"]: ...
    @property
    def str(self) -> L["|b1"]: ...

# Sized integers:

@final
class Int8DType(  # type: ignore[misc]
    _TypeCodes[L["i"], L["b"], L[1]],
    _8Bit,
    _LiteralDType[np.int8],
):
    @property
    def name(self) -> L["int8"]: ...
    @property
    def str(self) -> L["|i1"]: ...

@final
class UInt8DType(  # type: ignore[misc]
    _TypeCodes[L["u"], L["B"], L[2]],
    _8Bit,
    _LiteralDType[np.uint8],
):
    @property
    def name(self) -> L["uint8"]: ...
    @property
    def str(self) -> L["|u1"]: ...

@final
class Int16DType(  # type: ignore[misc]
    _TypeCodes[L["i"], L["h"], L[3]],
    _NativeOrder,
    _NBit[L[2], L[2]],
    _LiteralDType[np.int16],
):
    @property
    def name(self) -> L["int16"]: ...
    @property
    def str(self) -> L["<i2", ">i2"]: ...

@final
class UInt16DType(  # type: ignore[misc]
    _TypeCodes[L["u"], L["H"], L[4]],
    _NativeOrder,
    _NBit[L[2], L[2]],
    _LiteralDType[np.uint16],
):
    @property
    def name(self) -> L["uint16"]: ...
    @property
    def str(self) -> L["<u2", ">u2"]: ...

@final
class Int32DType(  # type: ignore[misc]
    _TypeCodes[L["i"], L["i", "l"], L[5, 7]],
    _NativeOrder,
    _NBit[L[4], L[4]],
    _LiteralDType[np.int32],
):
    @property
    def name(self) -> L["int32"]: ...
    @property
    def str(self) -> L["<i4", ">i4"]: ...

@final
class UInt32DType(  # type: ignore[misc]
    _TypeCodes[L["u"], L["I", "L"], L[6, 8]],
    _NativeOrder,
    _NBit[L[4], L[4]],
    _LiteralDType[np.uint32],
):
    @property
    def name(self) -> L["uint32"]: ...
    @property
    def str(self) -> L["<u4", ">u4"]: ...

@final
class Int64DType(  # type: ignore[misc]
    _TypeCodes[L["i"], L["l", "q"], L[7, 9]],
    _NativeOrder,
    _NBit[L[8], L[8]],
    _LiteralDType[np.int64],
):
    @property
    def name(self) -> L["int64"]: ...
    @property
    def str(self) -> L["<i8", ">i8"]: ...

@final
class UInt64DType(  # type: ignore[misc]
    _TypeCodes[L["u"], L["L", "Q"], L[8, 10]],
    _NativeOrder,
    _NBit[L[8], L[8]],
    _LiteralDType[np.uint64],
):
    @property
    def name(self) -> L["uint64"]: ...
    @property
    def str(self) -> L["<u8", ">u8"]: ...

# Standard C-named version/alias:
# NOTE: Don't make these `Final`: it will break stubtest
ByteDType = Int8DType
UByteDType = UInt8DType
ShortDType = Int16DType
UShortDType = UInt16DType

@final
class IntDType(  # type: ignore[misc]
    _TypeCodes[L["i"], L["i"], L[5]],
    _NativeOrder,
    _NBit[L[4], L[4]],
    _LiteralDType[np.intc],
):
    @property
    def name(self) -> L["int32"]: ...
    @property
    def str(self) -> L["<i4", ">i4"]: ...

@final
class UIntDType(  # type: ignore[misc]
    _TypeCodes[L["u"], L["I"], L[6]],
    _NativeOrder,
    _NBit[L[4], L[4]],
    _LiteralDType[np.uintc],
):
    @property
    def name(self) -> L["uint32"]: ...
    @property
    def str(self) -> L["<u4", ">u4"]: ...

@final
class LongDType(  # type: ignore[misc]
    _TypeCodes[L["i"], L["l"], L[7]],
    _NativeOrder,
    _NBit[L[4, 8], L[4, 8]],
    _LiteralDType[np.long],
):
    @property
    def name(self) -> L["int32", "int64"]: ...
    @property
    def str(self) -> L["<i4", ">i4", "<i8", ">i8"]: ...

@final
class ULongDType(  # type: ignore[misc]
    _TypeCodes[L["u"], L["L"], L[8]],
    _NativeOrder,
    _NBit[L[4, 8], L[4, 8]],
    _LiteralDType[np.ulong],
):
    @property
    def name(self) -> L["uint32", "uint64"]: ...
    @property
    def str(self) -> L["<u4", ">u4", "<u8", ">u8"]: ...

@final
class LongLongDType(  # type: ignore[misc]
    _TypeCodes[L["i"], L["q"], L[9]],
    _NativeOrder,
    _NBit[L[8], L[8]],
    _LiteralDType[np.longlong],
):
    @property
    def name(self) -> L["int64"]: ...
    @property
    def str(self) -> L["<i8", ">i8"]: ...

@final
class ULongLongDType(  # type: ignore[misc]
    _TypeCodes[L["u"], L["Q"], L[10]],
    _NativeOrder,
    _NBit[L[8], L[8]],
    _LiteralDType[np.ulonglong],
):
    @property
    def name(self) -> L["uint64"]: ...
    @property
    def str(self) -> L["<u8", ">u8"]: ...

# Floats:

@final
class Float16DType(  # type: ignore[misc]
    _TypeCodes[L["f"], L["e"], L[23]],
    _NativeOrder,
    _NBit[L[2], L[2]],
    _LiteralDType[np.float16],
):
    @property
    def name(self) -> L["float16"]: ...
    @property
    def str(self) -> L["<f2", ">f2"]: ...

@final
class Float32DType(  # type: ignore[misc]
    _TypeCodes[L["f"], L["f"], L[11]],
    _NativeOrder,
    _NBit[L[4], L[4]],
    _LiteralDType[np.float32],
):
    @property
    def name(self) -> L["float32"]: ...
    @property
    def str(self) -> L["<f4", ">f4"]: ...

@final
class Float64DType(  # type: ignore[misc]
    _TypeCodes[L["f"], L["d"], L[12]],
    _NativeOrder,
    _NBit[L[8], L[8]],
    _LiteralDType[np.float64],
):
    @property
    def name(self) -> L["float64"]: ...
    @property
    def str(self) -> L["<f8", ">f8"]: ...

@final
class LongDoubleDType(  # type: ignore[misc]
    _TypeCodes[L["f"], L["g"], L[13]],
    _NativeOrder,
    _NBit[L[8, 12, 16], L[8, 12, 16]],
    _LiteralDType[np.longdouble],
):
    @property
    def name(self) -> L["float64", "float96", "float128"]: ...
    @property
    def str(self) -> L["<f8", ">f8", "<f12", ">f12", "<f16", ">f16"]: ...

# Complex:

@final
class Complex64DType(  # type: ignore[misc]
    _TypeCodes[L["c"], L["F"], L[14]],
    _NativeOrder,
    _NBit[L[4], L[8]],
    _LiteralDType[np.complex64],
):
    @property
    def name(self) -> L["complex64"]: ...
    @property
    def str(self) -> L["<c8", ">c8"]: ...

@final
class Complex128DType(  # type: ignore[misc]
    _TypeCodes[L["c"], L["D"], L[15]],
    _NativeOrder,
    _NBit[L[8], L[16]],
    _LiteralDType[np.complex128],
):
    @property
    def name(self) -> L["complex128"]: ...
    @property
    def str(self) -> L["<c16", ">c16"]: ...

@final
class CLongDoubleDType(  # type: ignore[misc]
    _TypeCodes[L["c"], L["G"], L[16]],
    _NativeOrder,
    _NBit[L[8, 12, 16], L[16, 24, 32]],
    _LiteralDType[np.clongdouble],
):
    @property
    def name(self) -> L["complex128", "complex192", "complex256"]: ...
    @property
    def str(self) -> L["<c16", ">c16", "<c24", ">c24", "<c32", ">c32"]: ...

# Python objects:

@final
class ObjectDType(  # type: ignore[misc]
    _TypeCodes[L["O"], L["O"], L[17]],
    _NoOrder,
    _NBit[L[8], L[8]],
    _SimpleDType[np.object_],
):
    @property
    def hasobject(self) -> L[True]: ...
    @property
    def name(self) -> L["object"]: ...
    @property
    def str(self) -> L["|O"]: ...

# Flexible:

@final
class BytesDType(  # type: ignore[misc]
    _TypeCodes[L["S"], L["S"], L[18]],
    _NoOrder,
    _NBit[L[1],_ItemSize_co],
    _SimpleDType[np.bytes_],
    Generic[_ItemSize_co],
):
    def __new__(cls, size: _ItemSize_co, /) -> BytesDType[_ItemSize_co]: ...
    @property
    def hasobject(self) -> L[False]: ...
    @property
    def name(self) -> LiteralString: ...
    @property
    def str(self) -> LiteralString: ...

@final
class StrDType(  # type: ignore[misc]
    _TypeCodes[L["U"], L["U"], L[19]],
    _NativeOrder,
    _NBit[L[4],_ItemSize_co],
    _SimpleDType[np.str_],
    Generic[_ItemSize_co],
):
    def __new__(cls, size: _ItemSize_co, /) -> StrDType[_ItemSize_co]: ...
    @property
    def hasobject(self) -> L[False]: ...
    @property
    def name(self) -> LiteralString: ...
    @property
    def str(self) -> LiteralString: ...

@final
class VoidDType(  # type: ignore[misc]
    _TypeCodes[L["V"], L["V"], L[20]],
    _NoOrder,
    _NBit[L[1], _ItemSize_co],
    np.dtype[np.void],  # pyright: ignore[reportGeneralTypeIssues]
    Generic[_ItemSize_co],
):
    # NOTE: `VoidDType(...)` raises a `TypeError` at the moment
    def __new__(cls, length: _ItemSize_co, /) -> NoReturn: ...
    @property
    def base(self) -> Self: ...
    @property
    def isalignedstruct(self) -> L[False]: ...
    @property
    def isnative(self) -> L[True]: ...
    @property
    def ndim(self) -> L[0]: ...
    @property
    def shape(self) -> tuple[()]: ...
    @property
    def subdtype(self) -> None: ...
    @property
    def name(self) -> LiteralString: ...
    @property
    def str(self) -> LiteralString: ...

# Other:

_DateUnit: TypeAlias = L["Y", "M", "W", "D"]
_TimeUnit: TypeAlias = L["h", "m", "s", "ms", "us", "ns", "ps", "fs", "as"]
_DateTimeUnit: TypeAlias = _DateUnit | _TimeUnit

@final
class DateTime64DType(  # type: ignore[misc]
    _TypeCodes[L["M"], L["M"], L[21]],
    _NativeOrder,
    _NBit[L[8], L[8]],
    _LiteralDType[np.datetime64],
):
    # NOTE: `DateTime64DType(...)` raises a `TypeError` at the moment
    # TODO: Once implemented, don't forget the`unit: L["μs"]` overload.
    def __new__(cls, unit: _DateTimeUnit, /) -> NoReturn: ...
    @property
    def name(self) -> L[
        "datetime64",
        "datetime64[Y]",
        "datetime64[M]",
        "datetime64[W]",
        "datetime64[D]",
        "datetime64[h]",
        "datetime64[m]",
        "datetime64[s]",
        "datetime64[ms]",
        "datetime64[us]",
        "datetime64[ns]",
        "datetime64[ps]",
        "datetime64[fs]",
        "datetime64[as]",
    ]: ...
    @property
    def str(self) -> L[
        "<M8", ">M8",
        "<M8[Y]", ">M8[Y]",
        "<M8[M]", ">M8[M]",
        "<M8[W]", ">M8[W]",
        "<M8[D]", ">M8[D]",
        "<M8[h]", ">M8[h]",
        "<M8[m]", ">M8[m]",
        "<M8[s]", ">M8[s]",
        "<M8[ms]", ">M8[ms]",
        "<M8[us]", ">M8[us]",
        "<M8[ns]", ">M8[ns]",
        "<M8[ps]", ">M8[ps]",
        "<M8[fs]", ">M8[fs]",
        "<M8[as]", ">M8[as]",
    ]: ...

@final
class TimeDelta64DType(  # type: ignore[misc]
    _TypeCodes[L["m"], L["m"], L[22]],
    _NativeOrder,
    _NBit[L[8], L[8]],
    _LiteralDType[np.timedelta64],
):
    # NOTE: `TimeDelta64DType(...)` raises a `TypeError` at the moment
    # TODO: Once implemented, don't forget to overload on `unit: L["μs"]`.
    def __new__(cls, unit: _DateTimeUnit, /) -> NoReturn: ...
    @property
    def name(self) -> L[
        "timedelta64",
        "timedelta64[Y]",
        "timedelta64[M]",
        "timedelta64[W]",
        "timedelta64[D]",
        "timedelta64[h]",
        "timedelta64[m]",
        "timedelta64[s]",
        "timedelta64[ms]",
        "timedelta64[us]",
        "timedelta64[ns]",
        "timedelta64[ps]",
        "timedelta64[fs]",
        "timedelta64[as]",
    ]: ...
    @property
    def str(self) -> L[
        "<m8", ">m8",
        "<m8[Y]", ">m8[Y]",
        "<m8[M]", ">m8[M]",
        "<m8[W]", ">m8[W]",
        "<m8[D]", ">m8[D]",
        "<m8[h]", ">m8[h]",
        "<m8[m]", ">m8[m]",
        "<m8[s]", ">m8[s]",
        "<m8[ms]", ">m8[ms]",
        "<m8[us]", ">m8[us]",
        "<m8[ns]", ">m8[ns]",
        "<m8[ps]", ">m8[ps]",
        "<m8[fs]", ">m8[fs]",
        "<m8[as]", ">m8[as]",
    ]: ...

@final
class StringDType(  # type: ignore[misc]
    _TypeCodes[L["T"], L["T"], L[2056]],
    _NativeOrder,
    _NBit[L[8], L[16]],
    # TODO: Replace the (invalid) `str` with the scalar type, once implemented
    np.dtype[str],  # type: ignore[type-var]  # pyright: ignore[reportGeneralTypeIssues,reportInvalidTypeArguments]
):
    @property
    def coerce(self) -> L[True]: ...
    na_object: ClassVar[MemberDescriptorType]  # does not get instantiated

    #
    def __new__(cls, /) -> StringDType: ...
    def __getitem__(self, key: Any, /) -> NoReturn: ...
    @property
    def base(self) -> StringDType: ...
    @property
    def fields(self) -> None: ...
    @property
    def hasobject(self) -> L[True]: ...
    @property
    def isalignedstruct(self) -> L[False]: ...
    @property
    def isnative(self) -> L[True]: ...
    @property
    def name(self) -> L["StringDType64", "StringDType128"]: ...
    @property
    def ndim(self) -> L[0]: ...
    @property
    def shape(self) -> tuple[()]: ...
    @property
    def str(self) -> L["|T8", "|T16"]: ...
    @property
    def subdtype(self) -> None: ...
    @property
    def type(self) -> type[str]: ...  # type: ignore[valid-type]
```
