## Supplementary software v0.2.1 for "Virtual control arms for paediatric myopia trials: external validation of axial-elongation models": exceptions.py

```
"""
Exceptions and Warnings (:mod:`numpy.exceptions`)
=================================================

General exceptions used by NumPy.  Note that some exceptions may be module
specific, such as linear algebra errors.

.. versionadded:: NumPy 1.25

    The exceptions module is new in NumPy 1.25.  Older exceptions remain
    available through the main NumPy namespace for compatibility.

.. currentmodule:: numpy.exceptions

Warnings
--------
.. autosummary::
   :toctree: generated/

   ComplexWarning             Given when converting complex to real.
   VisibleDeprecationWarning  Same as a DeprecationWarning, but more visible.
   RankWarning                Issued when the design matrix is rank deficient.

Exceptions
----------
.. autosummary::
   :toctree: generated/

    AxisError          Given when an axis was invalid.
    DTypePromotionError   Given when no common dtype could be found.
    TooHardError       Error specific to `numpy.shares_memory`.

"""


__all__ = [
    "ComplexWarning", "VisibleDeprecationWarning", "ModuleDeprecationWarning",
    "TooHardError", "AxisError", "DTypePromotionError"]


# Disallow reloading this module so as to preserve the identities of the
# classes defined here.
if '_is_loaded' in globals():
    raise RuntimeError('Reloading numpy._globals is not allowed')
_is_loaded = True


class ComplexWarning(RuntimeWarning):
    """
    The warning raised when casting a complex dtype to a real dtype.

    As implemented, casting a complex number to a real discards its imaginary
    part, but this behavior may not be what the user actually wants.

    """
    pass


class ModuleDeprecationWarning(DeprecationWarning):
    """Module deprecation warning.

    .. warning::

        This warning should not be used, since nose testing is not relevant
        anymore.

    The nose tester turns ordinary Deprecation warnings into test failures.
    That makes it hard to deprecate whole modules, because they get
    imported by default. So this is a special Deprecation warning that the
    nose tester will let pass without making tests fail.

    """
    pass


class VisibleDeprecationWarning(UserWarning):
    """Visible deprecation warning.

    By default, python will not show deprecation warnings, so this class
    can be used when a very visible warning is helpful, for example because
    the usage is most likely a user bug.

    """
    pass


class RankWarning(RuntimeWarning):
    """Matrix rank warning.

    Issued by polynomial functions when the design matrix is rank deficient.

    """
    pass


# Exception used in shares_memory()
class TooHardError(RuntimeError):
    """max_work was exceeded.

    This is raised whenever the maximum number of candidate solutions
    to consider specified by the ``max_work`` parameter is exceeded.
    Assigning a finite number to max_work may have caused the operation
    to fail.

    """
    pass


class AxisError(ValueError, IndexError):
    """Axis supplied was invalid.

    This is raised whenever an ``axis`` parameter is specified that is larger
    than the number of array dimensions.
    For compatibility with code written against older numpy versions, which
    raised a mixture of :exc:`ValueError` and :exc:`IndexError` for this
    situation, this exception subclasses both to ensure that
    ``except ValueError`` and ``except IndexError`` statements continue
    to catch ``AxisError``.

    Parameters
    ----------
    axis : int or str
        The out of bounds axis or a custom exception message.
        If an axis is provided, then `ndim` should be specified as well.
    ndim : int, optional
        The number of array dimensions.
    msg_prefix : str, optional
        A prefix for the exception message.

    Attributes
    ----------
    axis : int, optional
        The out of bounds axis or ``None`` if a custom exception
        message was provided. This should be the axis as passed by
        the user, before any normalization to resolve negative indices.

        .. versionadded:: 1.22
    ndim : int, optional
        The number of array dimensions or ``None`` if a custom exception
        message was provided.

        .. versionadded:: 1.22


    Examples
    --------
    >>> import numpy as np
    >>> array_1d = np.arange(10)
    >>> np.cumsum(array_1d, axis=1)
    Traceback (most recent call last):
      ...
    numpy.exceptions.AxisError: axis 1 is out of bounds for array of dimension 1

    Negative axes are preserved:

    >>> np.cumsum(array_1d, axis=-2)
    Traceback (most recent call last):
      ...
    numpy.exceptions.AxisError: axis -2 is out of bounds for array of dimension 1

    The class constructor generally takes the axis and arrays'
    dimensionality as arguments:

    >>> print(np.exceptions.AxisError(2, 1, msg_prefix='error'))
    error: axis 2 is out of bounds for array of dimension 1

    Alternatively, a custom exception message can be passed:

    >>> print(np.exceptions.AxisError('Custom error message'))
    Custom error message

    """

    __slots__ = ("axis", "ndim", "_msg")

    def __init__(self, axis, ndim=None, msg_prefix=None):
        if ndim is msg_prefix is None:
            # single-argument form: directly set the error message
            self._msg = axis
            self.axis = None
            self.ndim = None
        else:
            self._msg = msg_prefix
            self.axis = axis
            self.ndim = ndim

    def __str__(self):
        axis = self.axis
        ndim = self.ndim

        if axis is ndim is None:
            return self._msg
        else:
            msg = f"axis {axis} is out of bounds for array of dimension {ndim}"
            if self._msg is not None:
                msg = f"{self._msg}: {msg}"
            return msg


class DTypePromotionError(TypeError):
    """Multiple DTypes could not be converted to a common one.

    This exception derives from ``TypeError`` and is raised whenever dtypes
    cannot be converted to a single common one.  This can be because they
    are of a different category/class or incompatible instances of the same
    one (see Examples).

    Notes
    -----
    Many functions will use promotion to find the correct result and
    implementation.  For these functions the error will typically be chained
    with a more specific error indicating that no implementation was found
    for the input dtypes.

    Typically promotion should be considered "invalid" between the dtypes of
    two arrays when `arr1 == arr2` can safely return all ``False`` because the
    dtypes are fundamentally different.

    Examples
    --------
    Datetimes and complex numbers are incompatible classes and cannot be
    promoted:

    >>> import numpy as np
    >>> np.result_type(np.dtype("M8[s]"), np.complex128)  # doctest: +IGNORE_EXCEPTION_DETAIL
    Traceback (most recent call last):
     ...
    DTypePromotionError: The DType <class 'numpy.dtype[datetime64]'> could not
    be promoted by <class 'numpy.dtype[complex128]'>. This means that no common
    DType exists for the given inputs. For example they cannot be stored in a
    single array unless the dtype is `object`. The full list of DTypes is:
    (<class 'numpy.dtype[datetime64]'>, <class 'numpy.dtype[complex128]'>)

    For example for structured dtypes, the structure can mismatch and the
    same ``DTypePromotionError`` is given when two structured dtypes with
    a mismatch in their number of fields is given:

    >>> dtype1 = np.dtype([("field1", np.float64), ("field2", np.int64)])
    >>> dtype2 = np.dtype([("field1", np.float64)])
    >>> np.promote_types(dtype1, dtype2)  # doctest: +IGNORE_EXCEPTION_DETAIL
    Traceback (most recent call last):
     ...
    DTypePromotionError: field names `('field1', 'field2')` and `('field1',)`
    mismatch.

    """  # NOQA
    pass
```
