## Supplementary software v0.2.1 for "Virtual control arms for paediatric myopia trials: external validation of axial-elongation models": exceptions.pyi

```
from typing import overload

__all__ = [
    "ComplexWarning",
    "VisibleDeprecationWarning",
    "ModuleDeprecationWarning",
    "TooHardError",
    "AxisError",
    "DTypePromotionError",
]

class ComplexWarning(RuntimeWarning): ...
class ModuleDeprecationWarning(DeprecationWarning): ...
class VisibleDeprecationWarning(UserWarning): ...
class RankWarning(RuntimeWarning): ...
class TooHardError(RuntimeError): ...
class DTypePromotionError(TypeError): ...

class AxisError(ValueError, IndexError):
    axis: None | int
    ndim: None | int
    @overload
    def __init__(self, axis: str, ndim: None = ..., msg_prefix: None = ...) -> None: ...
    @overload
    def __init__(self, axis: int, ndim: int, msg_prefix: None | str = ...) -> None: ...
```
