## Supplementary software v0.2.1 for "Virtual control arms for paediatric myopia trials: external validation of axial-elongation models": __init__.py

```
"""Fortran to Python Interface Generator.

Copyright 1999 -- 2011 Pearu Peterson all rights reserved.
Copyright 2011 -- present NumPy Developers.
Permission to use, modify, and distribute this software is given under the terms
of the NumPy License.

NO WARRANTY IS EXPRESSED OR IMPLIED.  USE AT YOUR OWN RISK.
"""
__all__ = ['run_main', 'get_include']

import sys
import subprocess
import os
import warnings

from numpy.exceptions import VisibleDeprecationWarning
from . import f2py2e
from . import diagnose

run_main = f2py2e.run_main
main = f2py2e.main


def get_include():
    """
    Return the directory that contains the ``fortranobject.c`` and ``.h`` files.

    .. note::

        This function is not needed when building an extension with
        `numpy.distutils` directly from ``.f`` and/or ``.pyf`` files
        in one go.

    Python extension modules built with f2py-generated code need to use
    ``fortranobject.c`` as a source file, and include the ``fortranobject.h``
    header. This function can be used to obtain the directory containing
    both of these files.

    Returns
    -------
    include_path : str
        Absolute path to the directory containing ``fortranobject.c`` and
        ``fortranobject.h``.

    Notes
    -----
    .. versionadded:: 1.21.1

    Unless the build system you are using has specific support for f2py,
    building a Python extension using a ``.pyf`` signature file is a two-step
    process. For a module ``mymod``:

    * Step 1: run ``python -m numpy.f2py mymod.pyf --quiet``. This
      generates ``mymodmodule.c`` and (if needed)
      ``mymod-f2pywrappers.f`` files next to ``mymod.pyf``.
    * Step 2: build your Python extension module. This requires the
      following source files:

      * ``mymodmodule.c``
      * ``mymod-f2pywrappers.f`` (if it was generated in Step 1)
      * ``fortranobject.c``

    See Also
    --------
    numpy.get_include : function that returns the numpy include directory

    """
    return os.path.join(os.path.dirname(__file__), 'src')


def __getattr__(attr):

    # Avoid importing things that aren't needed for building
    # which might import the main numpy module
    if attr == "test":
        from numpy._pytesttester import PytestTester
        test = PytestTester(__name__)
        return test

    else:
        raise AttributeError("module {!r} has no attribute "
                              "{!r}".format(__name__, attr))


def __dir__():
    return list(globals().keys() | {"test"})
```
