## Supplementary software v0.2.1 for "Virtual control arms for paediatric myopia trials: external validation of axial-elongation models": __init__.pyi

```
from _typeshed import StrOrBytesPath
import subprocess
from collections.abc import Iterable
from typing import Literal as L, overload, TypedDict, type_check_only

__all__ = ["run_main", "get_include"]

@type_check_only
class _F2PyDictBase(TypedDict):
    csrc: list[str]
    h: list[str]

@type_check_only
class _F2PyDict(_F2PyDictBase, total=False):
    fsrc: list[str]
    ltx: list[str]

def run_main(comline_list: Iterable[str]) -> dict[str, _F2PyDict]: ...

@overload
def compile(
    source: str | bytes,
    modulename: str = ...,
    extra_args: str | list[str] = ...,
    verbose: bool = ...,
    source_fn: StrOrBytesPath | None = ...,
    extension: L[".f", ".f90"] = ...,
    full_output: L[False] = ...,
) -> int: ...
@overload
def compile(
    source: str | bytes,
    modulename: str = ...,
    extra_args: str | list[str] = ...,
    verbose: bool = ...,
    source_fn: StrOrBytesPath | None = ...,
    extension: L[".f", ".f90"] = ...,
    *,
    full_output: L[True],
) -> subprocess.CompletedProcess[bytes]: ...

def get_include() -> str: ...
```
