## Supplementary software v0.2.1 for "Virtual control arms for paediatric myopia trials: external validation of axial-elongation models": __main__.py

```
# See:
# https://web.archive.org/web/20140822061353/http://cens.ioc.ee/projects/f2py2e
from numpy.f2py.f2py2e import main

main()
```
