## Supplementary software v0.2.1 for "Virtual control arms for paediatric myopia trials: external validation of axial-elongation models": __init__.py

```
def f2py_build_generator(name):
    if name == "meson":
        from ._meson import MesonBackend
        return MesonBackend
    elif name == "distutils":
        from ._distutils import DistutilsBackend
        return DistutilsBackend
    else:
        raise ValueError(f"Unknown backend: {name}")
```
