## Supplementary software v0.2.1 for "Virtual control arms for paediatric myopia trials: external validation of axial-elongation models": _backend.py

```
from __future__ import annotations

from abc import ABC, abstractmethod


class Backend(ABC):
    def __init__(
        self,
        modulename,
        sources,
        extra_objects,
        build_dir,
        include_dirs,
        library_dirs,
        libraries,
        define_macros,
        undef_macros,
        f2py_flags,
        sysinfo_flags,
        fc_flags,
        flib_flags,
        setup_flags,
        remove_build_dir,
        extra_dat,
    ):
        self.modulename = modulename
        self.sources = sources
        self.extra_objects = extra_objects
        self.build_dir = build_dir
        self.include_dirs = include_dirs
        self.library_dirs = library_dirs
        self.libraries = libraries
        self.define_macros = define_macros
        self.undef_macros = undef_macros
        self.f2py_flags = f2py_flags
        self.sysinfo_flags = sysinfo_flags
        self.fc_flags = fc_flags
        self.flib_flags = flib_flags
        self.setup_flags = setup_flags
        self.remove_build_dir = remove_build_dir
        self.extra_dat = extra_dat

    @abstractmethod
    def compile(self) -> None:
        """Compile the wrapper."""
        pass
```
