## Supplementary software v0.2.1 for "Virtual control arms for paediatric myopia trials: external validation of axial-elongation models": _distutils.py

```
from ._backend import Backend

from numpy.distutils.core import setup, Extension
from numpy.distutils.system_info import get_info
from numpy.distutils.misc_util import dict_append
from numpy.exceptions import VisibleDeprecationWarning
import os
import sys
import shutil
import warnings


class DistutilsBackend(Backend):
    def __init__(sef, *args, **kwargs):
        warnings.warn(
            "\ndistutils has been deprecated since NumPy 1.26.x\n"
            "Use the Meson backend instead, or generate wrappers"
            " without -c and use a custom build script",
            VisibleDeprecationWarning,
            stacklevel=2,
        )
        super().__init__(*args, **kwargs)

    def compile(self):
        num_info = {}
        if num_info:
            self.include_dirs.extend(num_info.get("include_dirs", []))
        ext_args = {
            "name": self.modulename,
            "sources": self.sources,
            "include_dirs": self.include_dirs,
            "library_dirs": self.library_dirs,
            "libraries": self.libraries,
            "define_macros": self.define_macros,
            "undef_macros": self.undef_macros,
            "extra_objects": self.extra_objects,
            "f2py_options": self.f2py_flags,
        }

        if self.sysinfo_flags:
            for n in self.sysinfo_flags:
                i = get_info(n)
                if not i:
                    print(
                        f"No {n!r} resources found"
                        "in system (try `f2py --help-link`)"
                    )
                dict_append(ext_args, **i)

        ext = Extension(**ext_args)

        sys.argv = [sys.argv[0]] + self.setup_flags
        sys.argv.extend(
            [
                "build",
                "--build-temp",
                self.build_dir,
                "--build-base",
                self.build_dir,
                "--build-platlib",
                ".",
                "--disable-optimization",
            ]
        )

        if self.fc_flags:
            sys.argv.extend(["config_fc"] + self.fc_flags)
        if self.flib_flags:
            sys.argv.extend(["build_ext"] + self.flib_flags)

        setup(ext_modules=[ext])

        if self.remove_build_dir and os.path.exists(self.build_dir):
            print(f"Removing build directory {self.build_dir}")
            shutil.rmtree(self.build_dir)
```
