## Supplementary software v0.2.1 for "Virtual control arms for paediatric myopia trials: external validation of axial-elongation models": _meson.py

```
from __future__ import annotations

import os
import errno
import shutil
import subprocess
import sys
import re
from pathlib import Path

from ._backend import Backend
from string import Template
from itertools import chain


class MesonTemplate:
    """Template meson build file generation class."""

    def __init__(
        self,
        modulename: str,
        sources: list[Path],
        deps: list[str],
        libraries: list[str],
        library_dirs: list[Path],
        include_dirs: list[Path],
        object_files: list[Path],
        linker_args: list[str],
        fortran_args: list[str],
        build_type: str,
        python_exe: str,
    ):
        self.modulename = modulename
        self.build_template_path = (
            Path(__file__).parent.absolute() / "meson.build.template"
        )
        self.sources = sources
        self.deps = deps
        self.libraries = libraries
        self.library_dirs = library_dirs
        if include_dirs is not None:
            self.include_dirs = include_dirs
        else:
            self.include_dirs = []
        self.substitutions = {}
        self.objects = object_files
        # Convert args to '' wrapped variant for meson
        self.fortran_args = [
            f"'{x}'" if not (x.startswith("'") and x.endswith("'")) else x
            for x in fortran_args
        ]
        self.pipeline = [
            self.initialize_template,
            self.sources_substitution,
            self.deps_substitution,
            self.include_substitution,
            self.libraries_substitution,
            self.fortran_args_substitution,
        ]
        self.build_type = build_type
        self.python_exe = python_exe
        self.indent = " " * 21

    def meson_build_template(self) -> str:
        if not self.build_template_path.is_file():
            raise FileNotFoundError(
                errno.ENOENT,
                "Meson build template"
                f" {self.build_template_path.absolute()}"
                " does not exist.",
            )
        return self.build_template_path.read_text()

    def initialize_template(self) -> None:
        self.substitutions["modulename"] = self.modulename
        self.substitutions["buildtype"] = self.build_type
        self.substitutions["python"] = self.python_exe

    def sources_substitution(self) -> None:
        self.substitutions["source_list"] = ",\n".join(
            [f"{self.indent}'''{source}'''," for source in self.sources]
        )

    def deps_substitution(self) -> None:
        self.substitutions["dep_list"] = f",\n{self.indent}".join(
            [f"{self.indent}dependency('{dep}')," for dep in self.deps]
        )

    def libraries_substitution(self) -> None:
        self.substitutions["lib_dir_declarations"] = "\n".join(
            [
                f"lib_dir_{i} = declare_dependency(link_args : ['''-L{lib_dir}'''])"
                for i, lib_dir in enumerate(self.library_dirs)
            ]
        )

        self.substitutions["lib_declarations"] = "\n".join(
            [
                f"{lib.replace('.','_')} = declare_dependency(link_args : ['-l{lib}'])"
                for lib in self.libraries
            ]
        )

        self.substitutions["lib_list"] = f"\n{self.indent}".join(
            [f"{self.indent}{lib.replace('.','_')}," for lib in self.libraries]
        )
        self.substitutions["lib_dir_list"] = f"\n{self.indent}".join(
            [f"{self.indent}lib_dir_{i}," for i in range(len(self.library_dirs))]
        )

    def include_substitution(self) -> None:
        self.substitutions["inc_list"] = f",\n{self.indent}".join(
            [f"{self.indent}'''{inc}'''," for inc in self.include_dirs]
        )

    def fortran_args_substitution(self) -> None:
        if self.fortran_args:
            self.substitutions["fortran_args"] = (
                f"{self.indent}fortran_args: [{', '.join(list(self.fortran_args))}],"
            )
        else:
            self.substitutions["fortran_args"] = ""

    def generate_meson_build(self):
        for node in self.pipeline:
            node()
        template = Template(self.meson_build_template())
        meson_build = template.substitute(self.substitutions)
        meson_build = re.sub(r",,", ",", meson_build)
        return meson_build


class MesonBackend(Backend):
    def __init__(self, *args, **kwargs):
        super().__init__(*args, **kwargs)
        self.dependencies = self.extra_dat.get("dependencies", [])
        self.meson_build_dir = "bbdir"
        self.build_type = (
            "debug" if any("debug" in flag for flag in self.fc_flags) else "release"
        )
        self.fc_flags = _get_flags(self.fc_flags)

    def _move_exec_to_root(self, build_dir: Path):
        walk_dir = Path(build_dir) / self.meson_build_dir
        path_objects = chain(
            walk_dir.glob(f"{self.modulename}*.so"),
            walk_dir.glob(f"{self.modulename}*.pyd"),
        )
        # Same behavior as distutils
        # https://github.com/numpy/numpy/issues/24874#issuecomment-1835632293
        for path_object in path_objects:
            dest_path = Path.cwd() / path_object.name
            if dest_path.exists():
                dest_path.unlink()
            shutil.copy2(path_object, dest_path)
            os.remove(path_object)

    def write_meson_build(self, build_dir: Path) -> None:
        """Writes the meson build file at specified location"""
        meson_template = MesonTemplate(
            self.modulename,
            self.sources,
            self.dependencies,
            self.libraries,
            self.library_dirs,
            self.include_dirs,
            self.extra_objects,
            self.flib_flags,
            self.fc_flags,
            self.build_type,
            sys.executable,
        )
        src = meson_template.generate_meson_build()
        Path(build_dir).mkdir(parents=True, exist_ok=True)
        meson_build_file = Path(build_dir) / "meson.build"
        meson_build_file.write_text(src)
        return meson_build_file

    def _run_subprocess_command(self, command, cwd):
        subprocess.run(command, cwd=cwd, check=True)

    def run_meson(self, build_dir: Path):
        setup_command = ["meson", "setup", self.meson_build_dir]
        self._run_subprocess_command(setup_command, build_dir)
        compile_command = ["meson", "compile", "-C", self.meson_build_dir]
        self._run_subprocess_command(compile_command, build_dir)

    def compile(self) -> None:
        self.sources = _prepare_sources(self.modulename, self.sources, self.build_dir)
        self.write_meson_build(self.build_dir)
        self.run_meson(self.build_dir)
        self._move_exec_to_root(self.build_dir)


def _prepare_sources(mname, sources, bdir):
    extended_sources = sources.copy()
    Path(bdir).mkdir(parents=True, exist_ok=True)
    # Copy sources
    for source in sources:
        if Path(source).exists() and Path(source).is_file():
            shutil.copy(source, bdir)
    generated_sources = [
        Path(f"{mname}module.c"),
        Path(f"{mname}-f2pywrappers2.f90"),
        Path(f"{mname}-f2pywrappers.f"),
    ]
    bdir = Path(bdir)
    for generated_source in generated_sources:
        if generated_source.exists():
            shutil.copy(generated_source, bdir / generated_source.name)
            extended_sources.append(generated_source.name)
            generated_source.unlink()
    extended_sources = [
        Path(source).name
        for source in extended_sources
        if not Path(source).suffix == ".pyf"
    ]
    return extended_sources


def _get_flags(fc_flags):
    flag_values = []
    flag_pattern = re.compile(r"--f(77|90)flags=(.*)")
    for flag in fc_flags:
        match_result = flag_pattern.match(flag)
        if match_result:
            values = match_result.group(2).strip().split()
            values = [val.strip("'\"") for val in values]
            flag_values.extend(values)
    # Hacky way to preserve order of flags
    unique_flags = list(dict.fromkeys(flag_values))
    return unique_flags
```
