## Supplementary software v0.2.1 for "Virtual control arms for paediatric myopia trials: external validation of axial-elongation models": meson.build.template

```
project('${modulename}',
        ['c', 'fortran'],
        version : '0.1',
        meson_version: '>= 1.1.0',
        default_options : [
                            'warning_level=1',
                            'buildtype=${buildtype}'
                          ])
fc = meson.get_compiler('fortran')

py = import('python').find_installation('''${python}''', pure: false)
py_dep = py.dependency()

incdir_numpy = run_command(py,
  ['-c', 'import os; os.chdir(".."); import numpy; print(numpy.get_include())'],
  check : true
).stdout().strip()

incdir_f2py = run_command(py,
    ['-c', 'import os; os.chdir(".."); import numpy.f2py; print(numpy.f2py.get_include())'],
    check : true
).stdout().strip()

inc_np = include_directories(incdir_numpy)
np_dep = declare_dependency(include_directories: inc_np)

incdir_f2py = incdir_numpy / '..' / '..' / 'f2py' / 'src'
inc_f2py = include_directories(incdir_f2py)
fortranobject_c = incdir_f2py / 'fortranobject.c'

inc_np = include_directories(incdir_numpy, incdir_f2py)
# gh-25000
quadmath_dep = fc.find_library('quadmath', required: false)

${lib_declarations}
${lib_dir_declarations}

py.extension_module('${modulename}',
                     [
${source_list},
                     fortranobject_c
                     ],
                     include_directories: [
                     inc_np,
${inc_list}
                     ],
                     dependencies : [
                     py_dep,
                     quadmath_dep,
${dep_list}
${lib_list}
${lib_dir_list}
                     ],
${fortran_args}
                     install : true)
```
