## Supplementary software v0.2.1 for "Virtual control arms for paediatric myopia trials: external validation of axial-elongation models": _isocbind.py

```
"""
ISO_C_BINDING maps for f2py2e.
Only required declarations/macros/functions will be used.

Copyright 1999 -- 2011 Pearu Peterson all rights reserved.
Copyright 2011 -- present NumPy Developers.
Permission to use, modify, and distribute this software is given under the
terms of the NumPy License.

NO WARRANTY IS EXPRESSED OR IMPLIED.  USE AT YOUR OWN RISK.
"""
# These map to keys in c2py_map, via forced casting for now, see gh-25229
iso_c_binding_map = {
    'integer': {
        'c_int': 'int',
        'c_short': 'short',  # 'short' <=> 'int' for now
        'c_long': 'long',  # 'long' <=> 'int' for now
        'c_long_long': 'long_long',
        'c_signed_char': 'signed_char',
        'c_size_t': 'unsigned',  # size_t <=> 'unsigned' for now
        'c_int8_t': 'signed_char',  # int8_t <=> 'signed_char' for now
        'c_int16_t': 'short',  # int16_t <=> 'short' for now
        'c_int32_t': 'int',  # int32_t <=> 'int' for now
        'c_int64_t': 'long_long',
        'c_int_least8_t': 'signed_char',  # int_least8_t <=> 'signed_char' for now
        'c_int_least16_t': 'short',  # int_least16_t <=> 'short' for now
        'c_int_least32_t': 'int',  # int_least32_t <=> 'int' for now
        'c_int_least64_t': 'long_long',
        'c_int_fast8_t': 'signed_char',  # int_fast8_t <=> 'signed_char' for now
        'c_int_fast16_t': 'short',  # int_fast16_t <=> 'short' for now
        'c_int_fast32_t': 'int',  # int_fast32_t <=> 'int' for now
        'c_int_fast64_t': 'long_long',
        'c_intmax_t': 'long_long',  # intmax_t <=> 'long_long' for now
        'c_intptr_t': 'long',  # intptr_t <=> 'long' for now
        'c_ptrdiff_t': 'long',  # ptrdiff_t <=> 'long' for now
    },
    'real': {
        'c_float': 'float',
        'c_double': 'double',
        'c_long_double': 'long_double'
    },
    'complex': {
        'c_float_complex': 'complex_float',
        'c_double_complex': 'complex_double',
        'c_long_double_complex': 'complex_long_double'
    },
    'logical': {
        'c_bool': 'unsigned_char'  # _Bool <=> 'unsigned_char' for now
    },
    'character': {
        'c_char': 'char'
    }
}

# TODO: See gh-25229
isoc_c2pycode_map = {}
iso_c2py_map = {}

isoc_kindmap = {}
for fortran_type, c_type_dict in iso_c_binding_map.items():
    for c_type in c_type_dict.keys():
        isoc_kindmap[c_type] = fortran_type
```
