## Supplementary software v0.2.1 for "Virtual control arms for paediatric myopia trials: external validation of axial-elongation models": _src_pyf.py

```
import os
import re

# START OF CODE VENDORED FROM `numpy.distutils.from_template`
#############################################################
"""
process_file(filename)

  takes templated file .xxx.src and produces .xxx file where .xxx
  is .pyf .f90 or .f using the following template rules:

  '<..>' denotes a template.

  All function and subroutine blocks in a source file with names that
  contain '<..>' will be replicated according to the rules in '<..>'.

  The number of comma-separated words in '<..>' will determine the number of
  replicates.

  '<..>' may have two different forms, named and short. For example,

  named:
   <p=d,s,z,c> where anywhere inside a block '<p>' will be replaced with
   'd', 's', 'z', and 'c' for each replicate of the block.

   <_c>  is already defined: <_c=s,d,c,z>
   <_t>  is already defined: <_t=real,double precision,complex,double complex>

  short:
   <s,d,c,z>, a short form of the named, useful when no <p> appears inside
   a block.

  In general, '<..>' contains a comma separated list of arbitrary
  expressions. If these expression must contain a comma|leftarrow|rightarrow,
  then prepend the comma|leftarrow|rightarrow with a backslash.

  If an expression matches '\\<index>' then it will be replaced
  by <index>-th expression.

  Note that all '<..>' forms in a block must have the same number of
  comma-separated entries.

 Predefined named template rules:
  <prefix=s,d,c,z>
  <ftype=real,double precision,complex,double complex>
  <ftypereal=real,double precision,\\0,\\1>
  <ctype=float,double,complex_float,complex_double>
  <ctypereal=float,double,\\0,\\1>
"""

routine_start_re = re.compile(r'(\n|\A)((     (\$|\*))|)\s*(subroutine|function)\b', re.I)
routine_end_re = re.compile(r'\n\s*end\s*(subroutine|function)\b.*(\n|\Z)', re.I)
function_start_re = re.compile(r'\n     (\$|\*)\s*function\b', re.I)

def parse_structure(astr):
    """ Return a list of tuples for each function or subroutine each
    tuple is the start and end of a subroutine or function to be
    expanded.
    """

    spanlist = []
    ind = 0
    while True:
        m = routine_start_re.search(astr, ind)
        if m is None:
            break
        start = m.start()
        if function_start_re.match(astr, start, m.end()):
            while True:
                i = astr.rfind('\n', ind, start)
                if i==-1:
                    break
                start = i
                if astr[i:i+7]!='\n     $':
                    break
        start += 1
        m = routine_end_re.search(astr, m.end())
        ind = end = m and m.end()-1 or len(astr)
        spanlist.append((start, end))
    return spanlist

template_re = re.compile(r"<\s*(\w[\w\d]*)\s*>")
named_re = re.compile(r"<\s*(\w[\w\d]*)\s*=\s*(.*?)\s*>")
list_re = re.compile(r"<\s*((.*?))\s*>")

def find_repl_patterns(astr):
    reps = named_re.findall(astr)
    names = {}
    for rep in reps:
        name = rep[0].strip() or unique_key(names)
        repl = rep[1].replace(r'\,', '@comma@')
        thelist = conv(repl)
        names[name] = thelist
    return names

def find_and_remove_repl_patterns(astr):
    names = find_repl_patterns(astr)
    astr = re.subn(named_re, '', astr)[0]
    return astr, names

item_re = re.compile(r"\A\\(?P<index>\d+)\Z")
def conv(astr):
    b = astr.split(',')
    l = [x.strip() for x in b]
    for i in range(len(l)):
        m = item_re.match(l[i])
        if m:
            j = int(m.group('index'))
            l[i] = l[j]
    return ','.join(l)

def unique_key(adict):
    """ Obtain a unique key given a dictionary."""
    allkeys = list(adict.keys())
    done = False
    n = 1
    while not done:
        newkey = '__l%s' % (n)
        if newkey in allkeys:
            n += 1
        else:
            done = True
    return newkey


template_name_re = re.compile(r'\A\s*(\w[\w\d]*)\s*\Z')
def expand_sub(substr, names):
    substr = substr.replace(r'\>', '@rightarrow@')
    substr = substr.replace(r'\<', '@leftarrow@')
    lnames = find_repl_patterns(substr)
    substr = named_re.sub(r"<\1>", substr)  # get rid of definition templates

    def listrepl(mobj):
        thelist = conv(mobj.group(1).replace(r'\,', '@comma@'))
        if template_name_re.match(thelist):
            return "<%s>" % (thelist)
        name = None
        for key in lnames.keys():    # see if list is already in dictionary
            if lnames[key] == thelist:
                name = key
        if name is None:      # this list is not in the dictionary yet
            name = unique_key(lnames)
            lnames[name] = thelist
        return "<%s>" % name

    substr = list_re.sub(listrepl, substr) # convert all lists to named templates
                                           # newnames are constructed as needed

    numsubs = None
    base_rule = None
    rules = {}
    for r in template_re.findall(substr):
        if r not in rules:
            thelist = lnames.get(r, names.get(r, None))
            if thelist is None:
                raise ValueError('No replicates found for <%s>' % (r))
            if r not in names and not thelist.startswith('_'):
                names[r] = thelist
            rule = [i.replace('@comma@', ',') for i in thelist.split(',')]
            num = len(rule)

            if numsubs is None:
                numsubs = num
                rules[r] = rule
                base_rule = r
            elif num == numsubs:
                rules[r] = rule
            else:
                print("Mismatch in number of replacements (base <{}={}>) "
                      "for <{}={}>. Ignoring.".format(base_rule, ','.join(rules[base_rule]), r, thelist))
    if not rules:
        return substr

    def namerepl(mobj):
        name = mobj.group(1)
        return rules.get(name, (k+1)*[name])[k]

    newstr = ''
    for k in range(numsubs):
        newstr += template_re.sub(namerepl, substr) + '\n\n'

    newstr = newstr.replace('@rightarrow@', '>')
    newstr = newstr.replace('@leftarrow@', '<')
    return newstr

def process_str(allstr):
    newstr = allstr
    writestr = ''

    struct = parse_structure(newstr)

    oldend = 0
    names = {}
    names.update(_special_names)
    for sub in struct:
        cleanedstr, defs = find_and_remove_repl_patterns(newstr[oldend:sub[0]])
        writestr += cleanedstr
        names.update(defs)
        writestr += expand_sub(newstr[sub[0]:sub[1]], names)
        oldend =  sub[1]
    writestr += newstr[oldend:]

    return writestr

include_src_re = re.compile(r"(\n|\A)\s*include\s*['\"](?P<name>[\w\d./\\]+\.src)['\"]", re.I)

def resolve_includes(source):
    d = os.path.dirname(source)
    with open(source) as fid:
        lines = []
        for line in fid:
            m = include_src_re.match(line)
            if m:
                fn = m.group('name')
                if not os.path.isabs(fn):
                    fn = os.path.join(d, fn)
                if os.path.isfile(fn):
                    lines.extend(resolve_includes(fn))
                else:
                    lines.append(line)
            else:
                lines.append(line)
    return lines

def process_file(source):
    lines = resolve_includes(source)
    return process_str(''.join(lines))

_special_names = find_repl_patterns('''
<_c=s,d,c,z>
<_t=real,double precision,complex,double complex>
<prefix=s,d,c,z>
<ftype=real,double precision,complex,double complex>
<ctype=float,double,complex_float,complex_double>
<ftypereal=real,double precision,\\0,\\1>
<ctypereal=float,double,\\0,\\1>
''')

# END OF CODE VENDORED FROM `numpy.distutils.from_template`
###########################################################
```
