## Supplementary software v0.2.1 for "Virtual control arms for paediatric myopia trials: external validation of axial-elongation models": auxfuncs.py

```
"""
Auxiliary functions for f2py2e.

Copyright 1999 -- 2011 Pearu Peterson all rights reserved.
Copyright 2011 -- present NumPy Developers.
Permission to use, modify, and distribute this software is given under the
terms of the NumPy (BSD style) LICENSE.

NO WARRANTY IS EXPRESSED OR IMPLIED.  USE AT YOUR OWN RISK.
"""
import pprint
import sys
import re
import types
from functools import reduce

from . import __version__
from . import cfuncs
from .cfuncs import errmess

__all__ = [
    'applyrules', 'debugcapi', 'dictappend', 'errmess', 'gentitle',
    'getargs2', 'getcallprotoargument', 'getcallstatement',
    'getfortranname', 'getpymethoddef', 'getrestdoc', 'getusercode',
    'getusercode1', 'getdimension', 'hasbody', 'hascallstatement', 'hascommon',
    'hasexternals', 'hasinitvalue', 'hasnote', 'hasresultnote',
    'isallocatable', 'isarray', 'isarrayofstrings',
    'ischaracter', 'ischaracterarray', 'ischaracter_or_characterarray',
    'iscomplex', 'iscstyledirective',
    'iscomplexarray', 'iscomplexfunction', 'iscomplexfunction_warn',
    'isdouble', 'isdummyroutine', 'isexternal', 'isfunction',
    'isfunction_wrap', 'isint1', 'isint1array', 'isinteger', 'isintent_aux',
    'isintent_c', 'isintent_callback', 'isintent_copy', 'isintent_dict',
    'isintent_hide', 'isintent_in', 'isintent_inout', 'isintent_inplace',
    'isintent_nothide', 'isintent_out', 'isintent_overwrite', 'islogical',
    'islogicalfunction', 'islong_complex', 'islong_double',
    'islong_doublefunction', 'islong_long', 'islong_longfunction',
    'ismodule', 'ismoduleroutine', 'isoptional', 'isprivate', 'isvariable',
    'isrequired', 'isroutine', 'isscalar', 'issigned_long_longarray',
    'isstring', 'isstringarray', 'isstring_or_stringarray', 'isstringfunction',
    'issubroutine', 'get_f2py_modulename', 'issubroutine_wrap', 'isthreadsafe',
    'isunsigned', 'isunsigned_char', 'isunsigned_chararray',
    'isunsigned_long_long', 'isunsigned_long_longarray', 'isunsigned_short',
    'isunsigned_shortarray', 'l_and', 'l_not', 'l_or', 'outmess', 'replace',
    'show', 'stripcomma', 'throw_error', 'isattr_value', 'getuseblocks',
    'process_f2cmap_dict', 'containscommon'
]


f2py_version = __version__.version


show = pprint.pprint

options = {}
debugoptions = []
wrapfuncs = 1


def outmess(t):
    if options.get('verbose', 1):
        sys.stdout.write(t)


def debugcapi(var):
    return 'capi' in debugoptions


def _ischaracter(var):
    return 'typespec' in var and var['typespec'] == 'character' and \
           not isexternal(var)


def _isstring(var):
    return 'typespec' in var and var['typespec'] == 'character' and \
           not isexternal(var)


def ischaracter_or_characterarray(var):
    return _ischaracter(var) and 'charselector' not in var


def ischaracter(var):
    return ischaracter_or_characterarray(var) and not isarray(var)


def ischaracterarray(var):
    return ischaracter_or_characterarray(var) and isarray(var)


def isstring_or_stringarray(var):
    return _ischaracter(var) and 'charselector' in var


def isstring(var):
    return isstring_or_stringarray(var) and not isarray(var)


def isstringarray(var):
    return isstring_or_stringarray(var) and isarray(var)


def isarrayofstrings(var):  # obsolete?
    # leaving out '*' for now so that `character*(*) a(m)` and `character
    # a(m,*)` are treated differently. Luckily `character**` is illegal.
    return isstringarray(var) and var['dimension'][-1] == '(*)'


def isarray(var):
    return 'dimension' in var and not isexternal(var)


def isscalar(var):
    return not (isarray(var) or isstring(var) or isexternal(var))


def iscomplex(var):
    return isscalar(var) and \
           var.get('typespec') in ['complex', 'double complex']


def islogical(var):
    return isscalar(var) and var.get('typespec') == 'logical'


def isinteger(var):
    return isscalar(var) and var.get('typespec') == 'integer'


def isreal(var):
    return isscalar(var) and var.get('typespec') == 'real'


def get_kind(var):
    try:
        return var['kindselector']['*']
    except KeyError:
        try:
            return var['kindselector']['kind']
        except KeyError:
            pass


def isint1(var):
    return var.get('typespec') == 'integer' \
        and get_kind(var) == '1' and not isarray(var)


def islong_long(var):
    if not isscalar(var):
        return 0
    if var.get('typespec') not in ['integer', 'logical']:
        return 0
    return get_kind(var) == '8'


def isunsigned_char(var):
    if not isscalar(var):
        return 0
    if var.get('typespec') != 'integer':
        return 0
    return get_kind(var) == '-1'


def isunsigned_short(var):
    if not isscalar(var):
        return 0
    if var.get('typespec') != 'integer':
        return 0
    return get_kind(var) == '-2'


def isunsigned(var):
    if not isscalar(var):
        return 0
    if var.get('typespec') != 'integer':
        return 0
    return get_kind(var) == '-4'


def isunsigned_long_long(var):
    if not isscalar(var):
        return 0
    if var.get('typespec') != 'integer':
        return 0
    return get_kind(var) == '-8'


def isdouble(var):
    if not isscalar(var):
        return 0
    if not var.get('typespec') == 'real':
        return 0
    return get_kind(var) == '8'


def islong_double(var):
    if not isscalar(var):
        return 0
    if not var.get('typespec') == 'real':
        return 0
    return get_kind(var) == '16'


def islong_complex(var):
    if not iscomplex(var):
        return 0
    return get_kind(var) == '32'


def iscomplexarray(var):
    return isarray(var) and \
           var.get('typespec') in ['complex', 'double complex']


def isint1array(var):
    return isarray(var) and var.get('typespec') == 'integer' \
        and get_kind(var) == '1'


def isunsigned_chararray(var):
    return isarray(var) and var.get('typespec') in ['integer', 'logical']\
        and get_kind(var) == '-1'


def isunsigned_shortarray(var):
    return isarray(var) and var.get('typespec') in ['integer', 'logical']\
        and get_kind(var) == '-2'


def isunsignedarray(var):
    return isarray(var) and var.get('typespec') in ['integer', 'logical']\
        and get_kind(var) == '-4'


def isunsigned_long_longarray(var):
    return isarray(var) and var.get('typespec') in ['integer', 'logical']\
        and get_kind(var) == '-8'


def issigned_chararray(var):
    return isarray(var) and var.get('typespec') in ['integer', 'logical']\
        and get_kind(var) == '1'


def issigned_shortarray(var):
    return isarray(var) and var.get('typespec') in ['integer', 'logical']\
        and get_kind(var) == '2'


def issigned_array(var):
    return isarray(var) and var.get('typespec') in ['integer', 'logical']\
        and get_kind(var) == '4'


def issigned_long_longarray(var):
    return isarray(var) and var.get('typespec') in ['integer', 'logical']\
        and get_kind(var) == '8'


def isallocatable(var):
    return 'attrspec' in var and 'allocatable' in var['attrspec']


def ismutable(var):
    return not ('dimension' not in var or isstring(var))


def ismoduleroutine(rout):
    return 'modulename' in rout


def ismodule(rout):
    return 'block' in rout and 'module' == rout['block']


def isfunction(rout):
    return 'block' in rout and 'function' == rout['block']


def isfunction_wrap(rout):
    if isintent_c(rout):
        return 0
    return wrapfuncs and isfunction(rout) and (not isexternal(rout))


def issubroutine(rout):
    return 'block' in rout and 'subroutine' == rout['block']


def issubroutine_wrap(rout):
    if isintent_c(rout):
        return 0
    return issubroutine(rout) and hasassumedshape(rout)

def isattr_value(var):
    return 'value' in var.get('attrspec', [])


def hasassumedshape(rout):
    if rout.get('hasassumedshape'):
        return True
    for a in rout['args']:
        for d in rout['vars'].get(a, {}).get('dimension', []):
            if d == ':':
                rout['hasassumedshape'] = True
                return True
    return False


def requiresf90wrapper(rout):
    return ismoduleroutine(rout) or hasassumedshape(rout)


def isroutine(rout):
    return isfunction(rout) or issubroutine(rout)


def islogicalfunction(rout):
    if not isfunction(rout):
        return 0
    if 'result' in rout:
        a = rout['result']
    else:
        a = rout['name']
    if a in rout['vars']:
        return islogical(rout['vars'][a])
    return 0


def islong_longfunction(rout):
    if not isfunction(rout):
        return 0
    if 'result' in rout:
        a = rout['result']
    else:
        a = rout['name']
    if a in rout['vars']:
        return islong_long(rout['vars'][a])
    return 0


def islong_doublefunction(rout):
    if not isfunction(rout):
        return 0
    if 'result' in rout:
        a = rout['result']
    else:
        a = rout['name']
    if a in rout['vars']:
        return islong_double(rout['vars'][a])
    return 0


def iscomplexfunction(rout):
    if not isfunction(rout):
        return 0
    if 'result' in rout:
        a = rout['result']
    else:
        a = rout['name']
    if a in rout['vars']:
        return iscomplex(rout['vars'][a])
    return 0


def iscomplexfunction_warn(rout):
    if iscomplexfunction(rout):
        outmess("""\
    **************************************************************
        Warning: code with a function returning complex value
        may not work correctly with your Fortran compiler.
        When using GNU gcc/g77 compilers, codes should work
        correctly for callbacks with:
        f2py -c -DF2PY_CB_RETURNCOMPLEX
    **************************************************************\n""")
        return 1
    return 0


def isstringfunction(rout):
    if not isfunction(rout):
        return 0
    if 'result' in rout:
        a = rout['result']
    else:
        a = rout['name']
    if a in rout['vars']:
        return isstring(rout['vars'][a])
    return 0


def hasexternals(rout):
    return 'externals' in rout and rout['externals']


def isthreadsafe(rout):
    return 'f2pyenhancements' in rout and \
           'threadsafe' in rout['f2pyenhancements']


def hasvariables(rout):
    return 'vars' in rout and rout['vars']


def isoptional(var):
    return ('attrspec' in var and 'optional' in var['attrspec'] and
            'required' not in var['attrspec']) and isintent_nothide(var)


def isexternal(var):
    return 'attrspec' in var and 'external' in var['attrspec']


def getdimension(var):
    dimpattern = r"\((.*?)\)"
    if 'attrspec' in var.keys():
        if any('dimension' in s for s in var['attrspec']):
            return [re.findall(dimpattern, v) for v in var['attrspec']][0]


def isrequired(var):
    return not isoptional(var) and isintent_nothide(var)


def iscstyledirective(f2py_line):
    directives = {"callstatement", "callprotoargument", "pymethoddef"}
    return any(directive in f2py_line.lower() for directive in directives)


def isintent_in(var):
    if 'intent' not in var:
        return 1
    if 'hide' in var['intent']:
        return 0
    if 'inplace' in var['intent']:
        return 0
    if 'in' in var['intent']:
        return 1
    if 'out' in var['intent']:
        return 0
    if 'inout' in var['intent']:
        return 0
    if 'outin' in var['intent']:
        return 0
    return 1


def isintent_inout(var):
    return ('intent' in var and ('inout' in var['intent'] or
            'outin' in var['intent']) and 'in' not in var['intent'] and
            'hide' not in var['intent'] and 'inplace' not in var['intent'])


def isintent_out(var):
    return 'out' in var.get('intent', [])


def isintent_hide(var):
    return ('intent' in var and ('hide' in var['intent'] or
            ('out' in var['intent'] and 'in' not in var['intent'] and
                (not l_or(isintent_inout, isintent_inplace)(var)))))


def isintent_nothide(var):
    return not isintent_hide(var)


def isintent_c(var):
    return 'c' in var.get('intent', [])


def isintent_cache(var):
    return 'cache' in var.get('intent', [])


def isintent_copy(var):
    return 'copy' in var.get('intent', [])


def isintent_overwrite(var):
    return 'overwrite' in var.get('intent', [])


def isintent_callback(var):
    return 'callback' in var.get('intent', [])


def isintent_inplace(var):
    return 'inplace' in var.get('intent', [])


def isintent_aux(var):
    return 'aux' in var.get('intent', [])


def isintent_aligned4(var):
    return 'aligned4' in var.get('intent', [])


def isintent_aligned8(var):
    return 'aligned8' in var.get('intent', [])


def isintent_aligned16(var):
    return 'aligned16' in var.get('intent', [])


isintent_dict = {isintent_in: 'INTENT_IN', isintent_inout: 'INTENT_INOUT',
                 isintent_out: 'INTENT_OUT', isintent_hide: 'INTENT_HIDE',
                 isintent_cache: 'INTENT_CACHE',
                 isintent_c: 'INTENT_C', isoptional: 'OPTIONAL',
                 isintent_inplace: 'INTENT_INPLACE',
                 isintent_aligned4: 'INTENT_ALIGNED4',
                 isintent_aligned8: 'INTENT_ALIGNED8',
                 isintent_aligned16: 'INTENT_ALIGNED16',
                 }


def isprivate(var):
    return 'attrspec' in var and 'private' in var['attrspec']


def isvariable(var):
    # heuristic to find public/private declarations of filtered subroutines
    if len(var) == 1 and 'attrspec' in var and \
            var['attrspec'][0] in ('public', 'private'):
        is_var = False
    else:
        is_var = True
    return is_var

def hasinitvalue(var):
    return '=' in var


def hasinitvalueasstring(var):
    if not hasinitvalue(var):
        return 0
    return var['='][0] in ['"', "'"]


def hasnote(var):
    return 'note' in var


def hasresultnote(rout):
    if not isfunction(rout):
        return 0
    if 'result' in rout:
        a = rout['result']
    else:
        a = rout['name']
    if a in rout['vars']:
        return hasnote(rout['vars'][a])
    return 0


def hascommon(rout):
    return 'common' in rout


def containscommon(rout):
    if hascommon(rout):
        return 1
    if hasbody(rout):
        for b in rout['body']:
            if containscommon(b):
                return 1
    return 0


def containsmodule(block):
    if ismodule(block):
        return 1
    if not hasbody(block):
        return 0
    for b in block['body']:
        if containsmodule(b):
            return 1
    return 0


def hasbody(rout):
    return 'body' in rout


def hascallstatement(rout):
    return getcallstatement(rout) is not None


def istrue(var):
    return 1


def isfalse(var):
    return 0


class F2PYError(Exception):
    pass


class throw_error:

    def __init__(self, mess):
        self.mess = mess

    def __call__(self, var):
        mess = '\n\n  var = %s\n  Message: %s\n' % (var, self.mess)
        raise F2PYError(mess)


def l_and(*f):
    l1, l2 = 'lambda v', []
    for i in range(len(f)):
        l1 = '%s,f%d=f[%d]' % (l1, i, i)
        l2.append('f%d(v)' % (i))
    return eval('%s:%s' % (l1, ' and '.join(l2)))


def l_or(*f):
    l1, l2 = 'lambda v', []
    for i in range(len(f)):
        l1 = '%s,f%d=f[%d]' % (l1, i, i)
        l2.append('f%d(v)' % (i))
    return eval('%s:%s' % (l1, ' or '.join(l2)))


def l_not(f):
    return eval('lambda v,f=f:not f(v)')


def isdummyroutine(rout):
    try:
        return rout['f2pyenhancements']['fortranname'] == ''
    except KeyError:
        return 0


def getfortranname(rout):
    try:
        name = rout['f2pyenhancements']['fortranname']
        if name == '':
            raise KeyError
        if not name:
            errmess('Failed to use fortranname from %s\n' %
                    (rout['f2pyenhancements']))
            raise KeyError
    except KeyError:
        name = rout['name']
    return name


def getmultilineblock(rout, blockname, comment=1, counter=0):
    try:
        r = rout['f2pyenhancements'].get(blockname)
    except KeyError:
        return
    if not r:
        return
    if counter > 0 and isinstance(r, str):
        return
    if isinstance(r, list):
        if counter >= len(r):
            return
        r = r[counter]
    if r[:3] == "'''":
        if comment:
            r = '\t/* start ' + blockname + \
                ' multiline (' + repr(counter) + ') */\n' + r[3:]
        else:
            r = r[3:]
        if r[-3:] == "'''":
            if comment:
                r = r[:-3] + '\n\t/* end multiline (' + repr(counter) + ')*/'
            else:
                r = r[:-3]
        else:
            errmess("%s multiline block should end with `'''`: %s\n"
                    % (blockname, repr(r)))
    return r


def getcallstatement(rout):
    return getmultilineblock(rout, 'callstatement')


def getcallprotoargument(rout, cb_map={}):
    r = getmultilineblock(rout, 'callprotoargument', comment=0)
    if r:
        return r
    if hascallstatement(rout):
        outmess(
            'warning: callstatement is defined without callprotoargument\n')
        return
    from .capi_maps import getctype
    arg_types, arg_types2 = [], []
    if l_and(isstringfunction, l_not(isfunction_wrap))(rout):
        arg_types.extend(['char*', 'size_t'])
    for n in rout['args']:
        var = rout['vars'][n]
        if isintent_callback(var):
            continue
        if n in cb_map:
            ctype = cb_map[n] + '_typedef'
        else:
            ctype = getctype(var)
            if l_and(isintent_c, l_or(isscalar, iscomplex))(var):
                pass
            elif isstring(var):
                pass
            else:
                if not isattr_value(var):
                    ctype = ctype + '*'
            if (isstring(var)
                 or isarrayofstrings(var)  # obsolete?
                 or isstringarray(var)):
                arg_types2.append('size_t')
        arg_types.append(ctype)

    proto_args = ','.join(arg_types + arg_types2)
    if not proto_args:
        proto_args = 'void'
    return proto_args


def getusercode(rout):
    return getmultilineblock(rout, 'usercode')


def getusercode1(rout):
    return getmultilineblock(rout, 'usercode', counter=1)


def getpymethoddef(rout):
    return getmultilineblock(rout, 'pymethoddef')


def getargs(rout):
    sortargs, args = [], []
    if 'args' in rout:
        args = rout['args']
        if 'sortvars' in rout:
            for a in rout['sortvars']:
                if a in args:
                    sortargs.append(a)
            for a in args:
                if a not in sortargs:
                    sortargs.append(a)
        else:
            sortargs = rout['args']
    return args, sortargs


def getargs2(rout):
    sortargs, args = [], rout.get('args', [])
    auxvars = [a for a in rout['vars'].keys() if isintent_aux(rout['vars'][a])
               and a not in args]
    args = auxvars + args
    if 'sortvars' in rout:
        for a in rout['sortvars']:
            if a in args:
                sortargs.append(a)
        for a in args:
            if a not in sortargs:
                sortargs.append(a)
    else:
        sortargs = auxvars + rout['args']
    return args, sortargs


def getrestdoc(rout):
    if 'f2pymultilines' not in rout:
        return None
    k = None
    if rout['block'] == 'python module':
        k = rout['block'], rout['name']
    return rout['f2pymultilines'].get(k, None)


def gentitle(name):
    ln = (80 - len(name) - 6) // 2
    return '/*%s %s %s*/' % (ln * '*', name, ln * '*')


def flatlist(lst):
    if isinstance(lst, list):
        return reduce(lambda x, y, f=flatlist: x + f(y), lst, [])
    return [lst]


def stripcomma(s):
    if s and s[-1] == ',':
        return s[:-1]
    return s


def replace(str, d, defaultsep=''):
    if isinstance(d, list):
        return [replace(str, _m, defaultsep) for _m in d]
    if isinstance(str, list):
        return [replace(_m, d, defaultsep) for _m in str]
    for k in 2 * list(d.keys()):
        if k == 'separatorsfor':
            continue
        if 'separatorsfor' in d and k in d['separatorsfor']:
            sep = d['separatorsfor'][k]
        else:
            sep = defaultsep
        if isinstance(d[k], list):
            str = str.replace('#%s#' % (k), sep.join(flatlist(d[k])))
        else:
            str = str.replace('#%s#' % (k), d[k])
    return str


def dictappend(rd, ar):
    if isinstance(ar, list):
        for a in ar:
            rd = dictappend(rd, a)
        return rd
    for k in ar.keys():
        if k[0] == '_':
            continue
        if k in rd:
            if isinstance(rd[k], str):
                rd[k] = [rd[k]]
            if isinstance(rd[k], list):
                if isinstance(ar[k], list):
                    rd[k] = rd[k] + ar[k]
                else:
                    rd[k].append(ar[k])
            elif isinstance(rd[k], dict):
                if isinstance(ar[k], dict):
                    if k == 'separatorsfor':
                        for k1 in ar[k].keys():
                            if k1 not in rd[k]:
                                rd[k][k1] = ar[k][k1]
                    else:
                        rd[k] = dictappend(rd[k], ar[k])
        else:
            rd[k] = ar[k]
    return rd


def applyrules(rules, d, var={}):
    ret = {}
    if isinstance(rules, list):
        for r in rules:
            rr = applyrules(r, d, var)
            ret = dictappend(ret, rr)
            if '_break' in rr:
                break
        return ret
    if '_check' in rules and (not rules['_check'](var)):
        return ret
    if 'need' in rules:
        res = applyrules({'needs': rules['need']}, d, var)
        if 'needs' in res:
            cfuncs.append_needs(res['needs'])

    for k in rules.keys():
        if k == 'separatorsfor':
            ret[k] = rules[k]
            continue
        if isinstance(rules[k], str):
            ret[k] = replace(rules[k], d)
        elif isinstance(rules[k], list):
            ret[k] = []
            for i in rules[k]:
                ar = applyrules({k: i}, d, var)
                if k in ar:
                    ret[k].append(ar[k])
        elif k[0] == '_':
            continue
        elif isinstance(rules[k], dict):
            ret[k] = []
            for k1 in rules[k].keys():
                if isinstance(k1, types.FunctionType) and k1(var):
                    if isinstance(rules[k][k1], list):
                        for i in rules[k][k1]:
                            if isinstance(i, dict):
                                res = applyrules({'supertext': i}, d, var)
                                if 'supertext' in res:
                                    i = res['supertext']
                                else:
                                    i = ''
                            ret[k].append(replace(i, d))
                    else:
                        i = rules[k][k1]
                        if isinstance(i, dict):
                            res = applyrules({'supertext': i}, d)
                            if 'supertext' in res:
                                i = res['supertext']
                            else:
                                i = ''
                        ret[k].append(replace(i, d))
        else:
            errmess('applyrules: ignoring rule %s.\n' % repr(rules[k]))
        if isinstance(ret[k], list):
            if len(ret[k]) == 1:
                ret[k] = ret[k][0]
            if ret[k] == []:
                del ret[k]
    return ret

_f2py_module_name_match = re.compile(r'\s*python\s*module\s*(?P<name>[\w_]+)',
                                     re.I).match
_f2py_user_module_name_match = re.compile(r'\s*python\s*module\s*(?P<name>[\w_]*?'
                                          r'__user__[\w_]*)', re.I).match

def get_f2py_modulename(source):
    name = None
    with open(source) as f:
        for line in f:
            m = _f2py_module_name_match(line)
            if m:
                if _f2py_user_module_name_match(line): # skip *__user__* names
                    continue
                name = m.group('name')
                break
    return name

def getuseblocks(pymod):
    all_uses = []
    for inner in pymod['body']:
        for modblock in inner['body']:
            if modblock.get('use'):
                all_uses.extend([x for x in modblock.get("use").keys() if "__" not in x])
    return all_uses

def process_f2cmap_dict(f2cmap_all, new_map, c2py_map, verbose = False):
    """
    Update the Fortran-to-C type mapping dictionary with new mappings and
    return a list of successfully mapped C types.

    This function integrates a new mapping dictionary into an existing
    Fortran-to-C type mapping dictionary. It ensures that all keys are in
    lowercase and validates new entries against a given C-to-Python mapping
    dictionary. Redefinitions and invalid entries are reported with a warning.

    Parameters
    ----------
    f2cmap_all : dict
        The existing Fortran-to-C type mapping dictionary that will be updated.
        It should be a dictionary of dictionaries where the main keys represent
        Fortran types and the nested dictionaries map Fortran type specifiers
        to corresponding C types.

    new_map : dict
        A dictionary containing new type mappings to be added to `f2cmap_all`.
        The structure should be similar to `f2cmap_all`, with keys representing
        Fortran types and values being dictionaries of type specifiers and their
        C type equivalents.

    c2py_map : dict
        A dictionary used for validating the C types in `new_map`. It maps C
        types to corresponding Python types and is used to ensure that the C
        types specified in `new_map` are valid.

    verbose : boolean
        A flag used to provide information about the types mapped

    Returns
    -------
    tuple of (dict, list)
        The updated Fortran-to-C type mapping dictionary and a list of
        successfully mapped C types.
    """
    f2cmap_mapped = []

    new_map_lower = {}
    for k, d1 in new_map.items():
        d1_lower = {k1.lower(): v1 for k1, v1 in d1.items()}
        new_map_lower[k.lower()] = d1_lower

    for k, d1 in new_map_lower.items():
        if k not in f2cmap_all:
            f2cmap_all[k] = {}

        for k1, v1 in d1.items():
            if v1 in c2py_map:
                if k1 in f2cmap_all[k]:
                    outmess(
                        "\tWarning: redefinition of {'%s':{'%s':'%s'->'%s'}}\n"
                        % (k, k1, f2cmap_all[k][k1], v1)
                    )
                f2cmap_all[k][k1] = v1
                if verbose:
                    outmess('\tMapping "%s(kind=%s)" to "%s"\n' % (k, k1, v1))
                f2cmap_mapped.append(v1)
            else:
                if verbose:
                    errmess(
                        "\tIgnoring map {'%s':{'%s':'%s'}}: '%s' must be in %s\n"
                        % (k, k1, v1, v1, list(c2py_map.keys()))
                    )

    return f2cmap_all, f2cmap_mapped
```
