## Supplementary software v0.2.1 for "Virtual control arms for paediatric myopia trials: external validation of axial-elongation models": capi_maps.py

```
"""
Copyright 1999 -- 2011 Pearu Peterson all rights reserved.
Copyright 2011 -- present NumPy Developers.
Permission to use, modify, and distribute this software is given under the
terms of the NumPy License.

NO WARRANTY IS EXPRESSED OR IMPLIED.  USE AT YOUR OWN RISK.
"""
from . import __version__
f2py_version = __version__.version

import copy
import re
import os
from .crackfortran import markoutercomma
from . import cb_rules
from ._isocbind import iso_c_binding_map, isoc_c2pycode_map, iso_c2py_map

# The environment provided by auxfuncs.py is needed for some calls to eval.
# As the needed functions cannot be determined by static inspection of the
# code, it is safest to use import * pending a major refactoring of f2py.
from .auxfuncs import *

__all__ = [
    'getctype', 'getstrlength', 'getarrdims', 'getpydocsign',
    'getarrdocsign', 'getinit', 'sign2map', 'routsign2map', 'modsign2map',
    'cb_sign2map', 'cb_routsign2map', 'common_sign2map', 'process_f2cmap_dict'
]


depargs = []
lcb_map = {}
lcb2_map = {}
# forced casting: mainly caused by the fact that Python or Numeric
#                 C/APIs do not support the corresponding C types.
c2py_map = {'double': 'float',
            'float': 'float',                          # forced casting
            'long_double': 'float',                    # forced casting
            'char': 'int',                             # forced casting
            'signed_char': 'int',                      # forced casting
            'unsigned_char': 'int',                    # forced casting
            'short': 'int',                            # forced casting
            'unsigned_short': 'int',                   # forced casting
            'int': 'int',                              # forced casting
            'long': 'int',
            'long_long': 'long',
            'unsigned': 'int',                         # forced casting
            'complex_float': 'complex',                # forced casting
            'complex_double': 'complex',
            'complex_long_double': 'complex',          # forced casting
            'string': 'string',
            'character': 'bytes',
            }

c2capi_map = {'double': 'NPY_DOUBLE',
                'float': 'NPY_FLOAT',
                'long_double': 'NPY_LONGDOUBLE',
                'char': 'NPY_BYTE',
                'unsigned_char': 'NPY_UBYTE',
                'signed_char': 'NPY_BYTE',
                'short': 'NPY_SHORT',
                'unsigned_short': 'NPY_USHORT',
                'int': 'NPY_INT',
                'unsigned': 'NPY_UINT',
                'long': 'NPY_LONG',
                'unsigned_long': 'NPY_ULONG',
                'long_long': 'NPY_LONGLONG',
                'unsigned_long_long': 'NPY_ULONGLONG',
                'complex_float': 'NPY_CFLOAT',
                'complex_double': 'NPY_CDOUBLE',
                'complex_long_double': 'NPY_CDOUBLE',
                'string': 'NPY_STRING',
                'character': 'NPY_STRING'}

c2pycode_map = {'double': 'd',
                'float': 'f',
                'long_double': 'g',
                'char': 'b',
                'unsigned_char': 'B',
                'signed_char': 'b',
                'short': 'h',
                'unsigned_short': 'H',
                'int': 'i',
                'unsigned': 'I',
                'long': 'l',
                'unsigned_long': 'L',
                'long_long': 'q',
                'unsigned_long_long': 'Q',
                'complex_float': 'F',
                'complex_double': 'D',
                'complex_long_double': 'G',
                'string': 'S',
                'character': 'c'}

# https://docs.python.org/3/c-api/arg.html#building-values
c2buildvalue_map = {'double': 'd',
                    'float': 'f',
                    'char': 'b',
                    'signed_char': 'b',
                    'short': 'h',
                    'int': 'i',
                    'long': 'l',
                    'long_long': 'L',
                    'complex_float': 'N',
                    'complex_double': 'N',
                    'complex_long_double': 'N',
                    'string': 'y',
                    'character': 'c'}

f2cmap_all = {'real': {'': 'float', '4': 'float', '8': 'double',
                       '12': 'long_double', '16': 'long_double'},
              'integer': {'': 'int', '1': 'signed_char', '2': 'short',
                          '4': 'int', '8': 'long_long',
                          '-1': 'unsigned_char', '-2': 'unsigned_short',
                          '-4': 'unsigned', '-8': 'unsigned_long_long'},
              'complex': {'': 'complex_float', '8': 'complex_float',
                          '16': 'complex_double', '24': 'complex_long_double',
                          '32': 'complex_long_double'},
              'complexkind': {'': 'complex_float', '4': 'complex_float',
                              '8': 'complex_double', '12': 'complex_long_double',
                              '16': 'complex_long_double'},
              'logical': {'': 'int', '1': 'char', '2': 'short', '4': 'int',
                          '8': 'long_long'},
              'double complex': {'': 'complex_double'},
              'double precision': {'': 'double'},
              'byte': {'': 'char'},
              }

# Add ISO_C handling
c2pycode_map.update(isoc_c2pycode_map)
c2py_map.update(iso_c2py_map)
f2cmap_all, _ = process_f2cmap_dict(f2cmap_all, iso_c_binding_map, c2py_map)
# End ISO_C handling
f2cmap_default = copy.deepcopy(f2cmap_all)

f2cmap_mapped = []

def load_f2cmap_file(f2cmap_file):
    global f2cmap_all, f2cmap_mapped

    f2cmap_all = copy.deepcopy(f2cmap_default)

    if f2cmap_file is None:
        # Default value
        f2cmap_file = '.f2py_f2cmap'
        if not os.path.isfile(f2cmap_file):
            return

    # User defined additions to f2cmap_all.
    # f2cmap_file must contain a dictionary of dictionaries, only. For
    # example, {'real':{'low':'float'}} means that Fortran 'real(low)' is
    # interpreted as C 'float'. This feature is useful for F90/95 users if
    # they use PARAMETERS in type specifications.
    try:
        outmess('Reading f2cmap from {!r} ...\n'.format(f2cmap_file))
        with open(f2cmap_file) as f:
            d = eval(f.read().lower(), {}, {})
        f2cmap_all, f2cmap_mapped = process_f2cmap_dict(f2cmap_all, d, c2py_map, True)
        outmess('Successfully applied user defined f2cmap changes\n')
    except Exception as msg:
        errmess('Failed to apply user defined f2cmap changes: %s. Skipping.\n' % (msg))


cformat_map = {'double': '%g',
               'float': '%g',
               'long_double': '%Lg',
               'char': '%d',
               'signed_char': '%d',
               'unsigned_char': '%hhu',
               'short': '%hd',
               'unsigned_short': '%hu',
               'int': '%d',
               'unsigned': '%u',
               'long': '%ld',
               'unsigned_long': '%lu',
               'long_long': '%ld',
               'complex_float': '(%g,%g)',
               'complex_double': '(%g,%g)',
               'complex_long_double': '(%Lg,%Lg)',
               'string': '\\"%s\\"',
               'character': "'%c'",
               }

# Auxiliary functions


def getctype(var):
    """
    Determines C type
    """
    ctype = 'void'
    if isfunction(var):
        if 'result' in var:
            a = var['result']
        else:
            a = var['name']
        if a in var['vars']:
            return getctype(var['vars'][a])
        else:
            errmess('getctype: function %s has no return value?!\n' % a)
    elif issubroutine(var):
        return ctype
    elif ischaracter_or_characterarray(var):
        return 'character'
    elif isstring_or_stringarray(var):
        return 'string'
    elif 'typespec' in var and var['typespec'].lower() in f2cmap_all:
        typespec = var['typespec'].lower()
        f2cmap = f2cmap_all[typespec]
        ctype = f2cmap['']  # default type
        if 'kindselector' in var:
            if '*' in var['kindselector']:
                try:
                    ctype = f2cmap[var['kindselector']['*']]
                except KeyError:
                    errmess('getctype: "%s %s %s" not supported.\n' %
                            (var['typespec'], '*', var['kindselector']['*']))
            elif 'kind' in var['kindselector']:
                if typespec + 'kind' in f2cmap_all:
                    f2cmap = f2cmap_all[typespec + 'kind']
                try:
                    ctype = f2cmap[var['kindselector']['kind']]
                except KeyError:
                    if typespec in f2cmap_all:
                        f2cmap = f2cmap_all[typespec]
                    try:
                        ctype = f2cmap[str(var['kindselector']['kind'])]
                    except KeyError:
                        errmess('getctype: "%s(kind=%s)" is mapped to C "%s" (to override define dict(%s = dict(%s="<C typespec>")) in %s/.f2py_f2cmap file).\n'
                                % (typespec, var['kindselector']['kind'], ctype,
                                   typespec, var['kindselector']['kind'], os.getcwd()))
    else:
        if not isexternal(var):
            errmess('getctype: No C-type found in "%s", assuming void.\n' % var)
    return ctype


def f2cexpr(expr):
    """Rewrite Fortran expression as f2py supported C expression.

    Due to the lack of a proper expression parser in f2py, this
    function uses a heuristic approach that assumes that Fortran
    arithmetic expressions are valid C arithmetic expressions when
    mapping Fortran function calls to the corresponding C function/CPP
    macros calls.

    """
    # TODO: support Fortran `len` function with optional kind parameter
    expr = re.sub(r'\blen\b', 'f2py_slen', expr)
    return expr


def getstrlength(var):
    if isstringfunction(var):
        if 'result' in var:
            a = var['result']
        else:
            a = var['name']
        if a in var['vars']:
            return getstrlength(var['vars'][a])
        else:
            errmess('getstrlength: function %s has no return value?!\n' % a)
    if not isstring(var):
        errmess(
            'getstrlength: expected a signature of a string but got: %s\n' % (repr(var)))
    len = '1'
    if 'charselector' in var:
        a = var['charselector']
        if '*' in a:
            len = a['*']
        elif 'len' in a:
            len = f2cexpr(a['len'])
    if re.match(r'\(\s*(\*|:)\s*\)', len) or re.match(r'(\*|:)', len):
        if isintent_hide(var):
            errmess('getstrlength:intent(hide): expected a string with defined length but got: %s\n' % (
                repr(var)))
        len = '-1'
    return len


def getarrdims(a, var, verbose=0):
    ret = {}
    if isstring(var) and not isarray(var):
        ret['size'] = getstrlength(var)
        ret['rank'] = '0'
        ret['dims'] = ''
    elif isscalar(var):
        ret['size'] = '1'
        ret['rank'] = '0'
        ret['dims'] = ''
    elif isarray(var):
        dim = copy.copy(var['dimension'])
        ret['size'] = '*'.join(dim)
        try:
            ret['size'] = repr(eval(ret['size']))
        except Exception:
            pass
        ret['dims'] = ','.join(dim)
        ret['rank'] = repr(len(dim))
        ret['rank*[-1]'] = repr(len(dim) * [-1])[1:-1]
        for i in range(len(dim)):  # solve dim for dependencies
            v = []
            if dim[i] in depargs:
                v = [dim[i]]
            else:
                for va in depargs:
                    if re.match(r'.*?\b%s\b.*' % va, dim[i]):
                        v.append(va)
            for va in v:
                if depargs.index(va) > depargs.index(a):
                    dim[i] = '*'
                    break
        ret['setdims'], i = '', -1
        for d in dim:
            i = i + 1
            if d not in ['*', ':', '(*)', '(:)']:
                ret['setdims'] = '%s#varname#_Dims[%d]=%s,' % (
                    ret['setdims'], i, d)
        if ret['setdims']:
            ret['setdims'] = ret['setdims'][:-1]
        ret['cbsetdims'], i = '', -1
        for d in var['dimension']:
            i = i + 1
            if d not in ['*', ':', '(*)', '(:)']:
                ret['cbsetdims'] = '%s#varname#_Dims[%d]=%s,' % (
                    ret['cbsetdims'], i, d)
            elif isintent_in(var):
                outmess('getarrdims:warning: assumed shape array, using 0 instead of %r\n'
                        % (d))
                ret['cbsetdims'] = '%s#varname#_Dims[%d]=%s,' % (
                    ret['cbsetdims'], i, 0)
            elif verbose:
                errmess(
                    'getarrdims: If in call-back function: array argument %s must have bounded dimensions: got %s\n' % (repr(a), repr(d)))
        if ret['cbsetdims']:
            ret['cbsetdims'] = ret['cbsetdims'][:-1]
#         if not isintent_c(var):
#             var['dimension'].reverse()
    return ret


def getpydocsign(a, var):
    global lcb_map
    if isfunction(var):
        if 'result' in var:
            af = var['result']
        else:
            af = var['name']
        if af in var['vars']:
            return getpydocsign(af, var['vars'][af])
        else:
            errmess('getctype: function %s has no return value?!\n' % af)
        return '', ''
    sig, sigout = a, a
    opt = ''
    if isintent_in(var):
        opt = 'input'
    elif isintent_inout(var):
        opt = 'in/output'
    out_a = a
    if isintent_out(var):
        for k in var['intent']:
            if k[:4] == 'out=':
                out_a = k[4:]
                break
    init = ''
    ctype = getctype(var)

    if hasinitvalue(var):
        init, showinit = getinit(a, var)
        init = ', optional\\n    Default: %s' % showinit
    if isscalar(var):
        if isintent_inout(var):
            sig = '%s : %s rank-0 array(%s,\'%s\')%s' % (a, opt, c2py_map[ctype],
                                                         c2pycode_map[ctype], init)
        else:
            sig = '%s : %s %s%s' % (a, opt, c2py_map[ctype], init)
        sigout = '%s : %s' % (out_a, c2py_map[ctype])
    elif isstring(var):
        if isintent_inout(var):
            sig = '%s : %s rank-0 array(string(len=%s),\'c\')%s' % (
                a, opt, getstrlength(var), init)
        else:
            sig = '%s : %s string(len=%s)%s' % (
                a, opt, getstrlength(var), init)
        sigout = '%s : string(len=%s)' % (out_a, getstrlength(var))
    elif isarray(var):
        dim = var['dimension']
        rank = repr(len(dim))
        sig = '%s : %s rank-%s array(\'%s\') with bounds (%s)%s' % (a, opt, rank,
                                                                    c2pycode_map[
                                                                        ctype],
                                                                    ','.join(dim), init)
        if a == out_a:
            sigout = '%s : rank-%s array(\'%s\') with bounds (%s)'\
                % (a, rank, c2pycode_map[ctype], ','.join(dim))
        else:
            sigout = '%s : rank-%s array(\'%s\') with bounds (%s) and %s storage'\
                % (out_a, rank, c2pycode_map[ctype], ','.join(dim), a)
    elif isexternal(var):
        ua = ''
        if a in lcb_map and lcb_map[a] in lcb2_map and 'argname' in lcb2_map[lcb_map[a]]:
            ua = lcb2_map[lcb_map[a]]['argname']
            if not ua == a:
                ua = ' => %s' % ua
            else:
                ua = ''
        sig = '%s : call-back function%s' % (a, ua)
        sigout = sig
    else:
        errmess(
            'getpydocsign: Could not resolve docsignature for "%s".\n' % a)
    return sig, sigout


def getarrdocsign(a, var):
    ctype = getctype(var)
    if isstring(var) and (not isarray(var)):
        sig = '%s : rank-0 array(string(len=%s),\'c\')' % (a,
                                                           getstrlength(var))
    elif isscalar(var):
        sig = '%s : rank-0 array(%s,\'%s\')' % (a, c2py_map[ctype],
                                                c2pycode_map[ctype],)
    elif isarray(var):
        dim = var['dimension']
        rank = repr(len(dim))
        sig = '%s : rank-%s array(\'%s\') with bounds (%s)' % (a, rank,
                                                               c2pycode_map[
                                                                   ctype],
                                                               ','.join(dim))
    return sig


def getinit(a, var):
    if isstring(var):
        init, showinit = '""', "''"
    else:
        init, showinit = '', ''
    if hasinitvalue(var):
        init = var['=']
        showinit = init
        if iscomplex(var) or iscomplexarray(var):
            ret = {}

            try:
                v = var["="]
                if ',' in v:
                    ret['init.r'], ret['init.i'] = markoutercomma(
                        v[1:-1]).split('@,@')
                else:
                    v = eval(v, {}, {})
                    ret['init.r'], ret['init.i'] = str(v.real), str(v.imag)
            except Exception:
                raise ValueError(
                    'getinit: expected complex number `(r,i)\' but got `%s\' as initial value of %r.' % (init, a))
            if isarray(var):
                init = '(capi_c.r=%s,capi_c.i=%s,capi_c)' % (
                    ret['init.r'], ret['init.i'])
        elif isstring(var):
            if not init:
                init, showinit = '""', "''"
            if init[0] == "'":
                init = '"%s"' % (init[1:-1].replace('"', '\\"'))
            if init[0] == '"':
                showinit = "'%s'" % (init[1:-1])
    return init, showinit


def get_elsize(var):
    if isstring(var) or isstringarray(var):
        elsize = getstrlength(var)
        # override with user-specified length when available:
        elsize = var['charselector'].get('f2py_len', elsize)
        return elsize
    if ischaracter(var) or ischaracterarray(var):
        return '1'
    # for numerical types, PyArray_New* functions ignore specified
    # elsize, so we just return 1 and let elsize be determined at
    # runtime, see fortranobject.c
    return '1'


def sign2map(a, var):
    """
    varname,ctype,atype
    init,init.r,init.i,pytype
    vardebuginfo,vardebugshowvalue,varshowvalue
    varrformat

    intent
    """
    out_a = a
    if isintent_out(var):
        for k in var['intent']:
            if k[:4] == 'out=':
                out_a = k[4:]
                break
    ret = {'varname': a, 'outvarname': out_a, 'ctype': getctype(var)}
    intent_flags = []
    for f, s in isintent_dict.items():
        if f(var):
            intent_flags.append('F2PY_%s' % s)
    if intent_flags:
        # TODO: Evaluate intent_flags here.
        ret['intent'] = '|'.join(intent_flags)
    else:
        ret['intent'] = 'F2PY_INTENT_IN'
    if isarray(var):
        ret['varrformat'] = 'N'
    elif ret['ctype'] in c2buildvalue_map:
        ret['varrformat'] = c2buildvalue_map[ret['ctype']]
    else:
        ret['varrformat'] = 'O'
    ret['init'], ret['showinit'] = getinit(a, var)
    if hasinitvalue(var) and iscomplex(var) and not isarray(var):
        ret['init.r'], ret['init.i'] = markoutercomma(
            ret['init'][1:-1]).split('@,@')
    if isexternal(var):
        ret['cbnamekey'] = a
        if a in lcb_map:
            ret['cbname'] = lcb_map[a]
            ret['maxnofargs'] = lcb2_map[lcb_map[a]]['maxnofargs']
            ret['nofoptargs'] = lcb2_map[lcb_map[a]]['nofoptargs']
            ret['cbdocstr'] = lcb2_map[lcb_map[a]]['docstr']
            ret['cblatexdocstr'] = lcb2_map[lcb_map[a]]['latexdocstr']
        else:
            ret['cbname'] = a
            errmess('sign2map: Confused: external %s is not in lcb_map%s.\n' % (
                a, list(lcb_map.keys())))
    if isstring(var):
        ret['length'] = getstrlength(var)
    if isarray(var):
        ret = dictappend(ret, getarrdims(a, var))
        dim = copy.copy(var['dimension'])
    if ret['ctype'] in c2capi_map:
        ret['atype'] = c2capi_map[ret['ctype']]
        ret['elsize'] = get_elsize(var)
    # Debug info
    if debugcapi(var):
        il = [isintent_in, 'input', isintent_out, 'output',
              isintent_inout, 'inoutput', isrequired, 'required',
              isoptional, 'optional', isintent_hide, 'hidden',
              iscomplex, 'complex scalar',
              l_and(isscalar, l_not(iscomplex)), 'scalar',
              isstring, 'string', isarray, 'array',
              iscomplexarray, 'complex array', isstringarray, 'string array',
              iscomplexfunction, 'complex function',
              l_and(isfunction, l_not(iscomplexfunction)), 'function',
              isexternal, 'callback',
              isintent_callback, 'callback',
              isintent_aux, 'auxiliary',
              ]
        rl = []
        for i in range(0, len(il), 2):
            if il[i](var):
                rl.append(il[i + 1])
        if isstring(var):
            rl.append('slen(%s)=%s' % (a, ret['length']))
        if isarray(var):
            ddim = ','.join(
                map(lambda x, y: '%s|%s' % (x, y), var['dimension'], dim))
            rl.append('dims(%s)' % ddim)
        if isexternal(var):
            ret['vardebuginfo'] = 'debug-capi:%s=>%s:%s' % (
                a, ret['cbname'], ','.join(rl))
        else:
            ret['vardebuginfo'] = 'debug-capi:%s %s=%s:%s' % (
                ret['ctype'], a, ret['showinit'], ','.join(rl))
        if isscalar(var):
            if ret['ctype'] in cformat_map:
                ret['vardebugshowvalue'] = 'debug-capi:%s=%s' % (
                    a, cformat_map[ret['ctype']])
        if isstring(var):
            ret['vardebugshowvalue'] = 'debug-capi:slen(%s)=%%d %s=\\"%%s\\"' % (
                a, a)
        if isexternal(var):
            ret['vardebugshowvalue'] = 'debug-capi:%s=%%p' % (a)
    if ret['ctype'] in cformat_map:
        ret['varshowvalue'] = '#name#:%s=%s' % (a, cformat_map[ret['ctype']])
        ret['showvalueformat'] = '%s' % (cformat_map[ret['ctype']])
    if isstring(var):
        ret['varshowvalue'] = '#name#:slen(%s)=%%d %s=\\"%%s\\"' % (a, a)
    ret['pydocsign'], ret['pydocsignout'] = getpydocsign(a, var)
    if hasnote(var):
        ret['note'] = var['note']
    return ret


def routsign2map(rout):
    """
    name,NAME,begintitle,endtitle
    rname,ctype,rformat
    routdebugshowvalue
    """
    global lcb_map
    name = rout['name']
    fname = getfortranname(rout)
    ret = {'name': name,
           'texname': name.replace('_', '\\_'),
           'name_lower': name.lower(),
           'NAME': name.upper(),
           'begintitle': gentitle(name),
           'endtitle': gentitle('end of %s' % name),
           'fortranname': fname,
           'FORTRANNAME': fname.upper(),
           'callstatement': getcallstatement(rout) or '',
           'usercode': getusercode(rout) or '',
           'usercode1': getusercode1(rout) or '',
           }
    if '_' in fname:
        ret['F_FUNC'] = 'F_FUNC_US'
    else:
        ret['F_FUNC'] = 'F_FUNC'
    if '_' in name:
        ret['F_WRAPPEDFUNC'] = 'F_WRAPPEDFUNC_US'
    else:
        ret['F_WRAPPEDFUNC'] = 'F_WRAPPEDFUNC'
    lcb_map = {}
    if 'use' in rout:
        for u in rout['use'].keys():
            if u in cb_rules.cb_map:
                for un in cb_rules.cb_map[u]:
                    ln = un[0]
                    if 'map' in rout['use'][u]:
                        for k in rout['use'][u]['map'].keys():
                            if rout['use'][u]['map'][k] == un[0]:
                                ln = k
                                break
                    lcb_map[ln] = un[1]
    elif rout.get('externals'):
        errmess('routsign2map: Confused: function %s has externals %s but no "use" statement.\n' % (
            ret['name'], repr(rout['externals'])))
    ret['callprotoargument'] = getcallprotoargument(rout, lcb_map) or ''
    if isfunction(rout):
        if 'result' in rout:
            a = rout['result']
        else:
            a = rout['name']
        ret['rname'] = a
        ret['pydocsign'], ret['pydocsignout'] = getpydocsign(a, rout)
        ret['ctype'] = getctype(rout['vars'][a])
        if hasresultnote(rout):
            ret['resultnote'] = rout['vars'][a]['note']
            rout['vars'][a]['note'] = ['See elsewhere.']
        if ret['ctype'] in c2buildvalue_map:
            ret['rformat'] = c2buildvalue_map[ret['ctype']]
        else:
            ret['rformat'] = 'O'
            errmess('routsign2map: no c2buildvalue key for type %s\n' %
                    (repr(ret['ctype'])))
        if debugcapi(rout):
            if ret['ctype'] in cformat_map:
                ret['routdebugshowvalue'] = 'debug-capi:%s=%s' % (
                    a, cformat_map[ret['ctype']])
            if isstringfunction(rout):
                ret['routdebugshowvalue'] = 'debug-capi:slen(%s)=%%d %s=\\"%%s\\"' % (
                    a, a)
        if isstringfunction(rout):
            ret['rlength'] = getstrlength(rout['vars'][a])
            if ret['rlength'] == '-1':
                errmess('routsign2map: expected explicit specification of the length of the string returned by the fortran function %s; taking 10.\n' % (
                    repr(rout['name'])))
                ret['rlength'] = '10'
    if hasnote(rout):
        ret['note'] = rout['note']
        rout['note'] = ['See elsewhere.']
    return ret


def modsign2map(m):
    """
    modulename
    """
    if ismodule(m):
        ret = {'f90modulename': m['name'],
               'F90MODULENAME': m['name'].upper(),
               'texf90modulename': m['name'].replace('_', '\\_')}
    else:
        ret = {'modulename': m['name'],
               'MODULENAME': m['name'].upper(),
               'texmodulename': m['name'].replace('_', '\\_')}
    ret['restdoc'] = getrestdoc(m) or []
    if hasnote(m):
        ret['note'] = m['note']
    ret['usercode'] = getusercode(m) or ''
    ret['usercode1'] = getusercode1(m) or ''
    if m['body']:
        ret['interface_usercode'] = getusercode(m['body'][0]) or ''
    else:
        ret['interface_usercode'] = ''
    ret['pymethoddef'] = getpymethoddef(m) or ''
    if 'gil_used' in m:
        ret['gil_used'] = m['gil_used']
    if 'coutput' in m:
        ret['coutput'] = m['coutput']
    if 'f2py_wrapper_output' in m:
        ret['f2py_wrapper_output'] = m['f2py_wrapper_output']
    return ret


def cb_sign2map(a, var, index=None):
    ret = {'varname': a}
    ret['varname_i'] = ret['varname']
    ret['ctype'] = getctype(var)
    if ret['ctype'] in c2capi_map:
        ret['atype'] = c2capi_map[ret['ctype']]
        ret['elsize'] = get_elsize(var)
    if ret['ctype'] in cformat_map:
        ret['showvalueformat'] = '%s' % (cformat_map[ret['ctype']])
    if isarray(var):
        ret = dictappend(ret, getarrdims(a, var))
    ret['pydocsign'], ret['pydocsignout'] = getpydocsign(a, var)
    if hasnote(var):
        ret['note'] = var['note']
        var['note'] = ['See elsewhere.']
    return ret


def cb_routsign2map(rout, um):
    """
    name,begintitle,endtitle,argname
    ctype,rctype,maxnofargs,nofoptargs,returncptr
    """
    ret = {'name': 'cb_%s_in_%s' % (rout['name'], um),
           'returncptr': ''}
    if isintent_callback(rout):
        if '_' in rout['name']:
            F_FUNC = 'F_FUNC_US'
        else:
            F_FUNC = 'F_FUNC'
        ret['callbackname'] = '%s(%s,%s)' \
                              % (F_FUNC,
                                 rout['name'].lower(),
                                 rout['name'].upper(),
                                 )
        ret['static'] = 'extern'
    else:
        ret['callbackname'] = ret['name']
        ret['static'] = 'static'
    ret['argname'] = rout['name']
    ret['begintitle'] = gentitle(ret['name'])
    ret['endtitle'] = gentitle('end of %s' % ret['name'])
    ret['ctype'] = getctype(rout)
    ret['rctype'] = 'void'
    if ret['ctype'] == 'string':
        ret['rctype'] = 'void'
    else:
        ret['rctype'] = ret['ctype']
    if ret['rctype'] != 'void':
        if iscomplexfunction(rout):
            ret['returncptr'] = """
#ifdef F2PY_CB_RETURNCOMPLEX
return_value=
#endif
"""
        else:
            ret['returncptr'] = 'return_value='
    if ret['ctype'] in cformat_map:
        ret['showvalueformat'] = '%s' % (cformat_map[ret['ctype']])
    if isstringfunction(rout):
        ret['strlength'] = getstrlength(rout)
    if isfunction(rout):
        if 'result' in rout:
            a = rout['result']
        else:
            a = rout['name']
        if hasnote(rout['vars'][a]):
            ret['note'] = rout['vars'][a]['note']
            rout['vars'][a]['note'] = ['See elsewhere.']
        ret['rname'] = a
        ret['pydocsign'], ret['pydocsignout'] = getpydocsign(a, rout)
        if iscomplexfunction(rout):
            ret['rctype'] = """
#ifdef F2PY_CB_RETURNCOMPLEX
#ctype#
#else
void
#endif
"""
    else:
        if hasnote(rout):
            ret['note'] = rout['note']
            rout['note'] = ['See elsewhere.']
    nofargs = 0
    nofoptargs = 0
    if 'args' in rout and 'vars' in rout:
        for a in rout['args']:
            var = rout['vars'][a]
            if l_or(isintent_in, isintent_inout)(var):
                nofargs = nofargs + 1
                if isoptional(var):
                    nofoptargs = nofoptargs + 1
    ret['maxnofargs'] = repr(nofargs)
    ret['nofoptargs'] = repr(nofoptargs)
    if hasnote(rout) and isfunction(rout) and 'result' in rout:
        ret['routnote'] = rout['note']
        rout['note'] = ['See elsewhere.']
    return ret


def common_sign2map(a, var):  # obsolete
    ret = {'varname': a, 'ctype': getctype(var)}
    if isstringarray(var):
        ret['ctype'] = 'char'
    if ret['ctype'] in c2capi_map:
        ret['atype'] = c2capi_map[ret['ctype']]
        ret['elsize'] = get_elsize(var)
    if ret['ctype'] in cformat_map:
        ret['showvalueformat'] = '%s' % (cformat_map[ret['ctype']])
    if isarray(var):
        ret = dictappend(ret, getarrdims(a, var))
    elif isstring(var):
        ret['size'] = getstrlength(var)
        ret['rank'] = '1'
    ret['pydocsign'], ret['pydocsignout'] = getpydocsign(a, var)
    if hasnote(var):
        ret['note'] = var['note']
        var['note'] = ['See elsewhere.']
    # for strings this returns 0-rank but actually is 1-rank
    ret['arrdocstr'] = getarrdocsign(a, var)
    return ret
```
