## Supplementary software v0.2.1 for "Virtual control arms for paediatric myopia trials: external validation of axial-elongation models": cb_rules.py

```
"""
Build call-back mechanism for f2py2e.

Copyright 1999 -- 2011 Pearu Peterson all rights reserved.
Copyright 2011 -- present NumPy Developers.
Permission to use, modify, and distribute this software is given under the
terms of the NumPy License.

NO WARRANTY IS EXPRESSED OR IMPLIED.  USE AT YOUR OWN RISK.
"""
from . import __version__
from .auxfuncs import (
    applyrules, debugcapi, dictappend, errmess, getargs, hasnote, isarray,
    iscomplex, iscomplexarray, iscomplexfunction, isfunction, isintent_c,
    isintent_hide, isintent_in, isintent_inout, isintent_nothide,
    isintent_out, isoptional, isrequired, isscalar, isstring,
    isstringfunction, issubroutine, l_and, l_not, l_or, outmess, replace,
    stripcomma, throw_error
)
from . import cfuncs

f2py_version = __version__.version


################## Rules for callback function ##############

cb_routine_rules = {
    'cbtypedefs': 'typedef #rctype#(*#name#_typedef)(#optargs_td##args_td##strarglens_td##noargs#);',
    'body': """
#begintitle#
typedef struct {
    PyObject *capi;
    PyTupleObject *args_capi;
    int nofargs;
    jmp_buf jmpbuf;
} #name#_t;

#if defined(F2PY_THREAD_LOCAL_DECL) && !defined(F2PY_USE_PYTHON_TLS)

static F2PY_THREAD_LOCAL_DECL #name#_t *_active_#name# = NULL;

static #name#_t *swap_active_#name#(#name#_t *ptr) {
    #name#_t *prev = _active_#name#;
    _active_#name# = ptr;
    return prev;
}

static #name#_t *get_active_#name#(void) {
    return _active_#name#;
}

#else

static #name#_t *swap_active_#name#(#name#_t *ptr) {
    char *key = "__f2py_cb_#name#";
    return (#name#_t *)F2PySwapThreadLocalCallbackPtr(key, ptr);
}

static #name#_t *get_active_#name#(void) {
    char *key = "__f2py_cb_#name#";
    return (#name#_t *)F2PyGetThreadLocalCallbackPtr(key);
}

#endif

/*typedef #rctype#(*#name#_typedef)(#optargs_td##args_td##strarglens_td##noargs#);*/
#static# #rctype# #callbackname# (#optargs##args##strarglens##noargs#) {
    #name#_t cb_local = { NULL, NULL, 0 };
    #name#_t *cb = NULL;
    PyTupleObject *capi_arglist = NULL;
    PyObject *capi_return = NULL;
    PyObject *capi_tmp = NULL;
    PyObject *capi_arglist_list = NULL;
    int capi_j,capi_i = 0;
    int capi_longjmp_ok = 1;
#decl#
#ifdef F2PY_REPORT_ATEXIT
f2py_cb_start_clock();
#endif
    cb = get_active_#name#();
    if (cb == NULL) {
        capi_longjmp_ok = 0;
        cb = &cb_local;
    }
    capi_arglist = cb->args_capi;
    CFUNCSMESS(\"cb:Call-back function #name# (maxnofargs=#maxnofargs#(-#nofoptargs#))\\n\");
    CFUNCSMESSPY(\"cb:#name#_capi=\",cb->capi);
    if (cb->capi==NULL) {
        capi_longjmp_ok = 0;
        cb->capi = PyObject_GetAttrString(#modulename#_module,\"#argname#\");
        CFUNCSMESSPY(\"cb:#name#_capi=\",cb->capi);
    }
    if (cb->capi==NULL) {
        PyErr_SetString(#modulename#_error,\"cb: Callback #argname# not defined (as an argument or module #modulename# attribute).\\n\");
        goto capi_fail;
    }
    if (F2PyCapsule_Check(cb->capi)) {
    #name#_typedef #name#_cptr;
    #name#_cptr = F2PyCapsule_AsVoidPtr(cb->capi);
    #returncptr#(*#name#_cptr)(#optargs_nm##args_nm##strarglens_nm#);
    #return#
    }
    if (capi_arglist==NULL) {
        capi_longjmp_ok = 0;
        capi_tmp = PyObject_GetAttrString(#modulename#_module,\"#argname#_extra_args\");
        if (capi_tmp) {
            capi_arglist = (PyTupleObject *)PySequence_Tuple(capi_tmp);
            Py_DECREF(capi_tmp);
            if (capi_arglist==NULL) {
                PyErr_SetString(#modulename#_error,\"Failed to convert #modulename#.#argname#_extra_args to tuple.\\n\");
                goto capi_fail;
            }
        } else {
            PyErr_Clear();
            capi_arglist = (PyTupleObject *)Py_BuildValue(\"()\");
        }
    }
    if (capi_arglist == NULL) {
        PyErr_SetString(#modulename#_error,\"Callback #argname# argument list is not set.\\n\");
        goto capi_fail;
    }
#setdims#
#ifdef PYPY_VERSION
#define CAPI_ARGLIST_SETITEM(idx, value) PyList_SetItem((PyObject *)capi_arglist_list, idx, value)
    capi_arglist_list = PySequence_List((PyObject *)capi_arglist);
    if (capi_arglist_list == NULL) goto capi_fail;
#else
#define CAPI_ARGLIST_SETITEM(idx, value) PyTuple_SetItem((PyObject *)capi_arglist, idx, value)
#endif
#pyobjfrom#
#undef CAPI_ARGLIST_SETITEM
#ifdef PYPY_VERSION
    CFUNCSMESSPY(\"cb:capi_arglist=\",capi_arglist_list);
#else
    CFUNCSMESSPY(\"cb:capi_arglist=\",capi_arglist);
#endif
    CFUNCSMESS(\"cb:Call-back calling Python function #argname#.\\n\");
#ifdef F2PY_REPORT_ATEXIT
f2py_cb_start_call_clock();
#endif
#ifdef PYPY_VERSION
    capi_return = PyObject_CallObject(cb->capi,(PyObject *)capi_arglist_list);
    Py_DECREF(capi_arglist_list);
    capi_arglist_list = NULL;
#else
    capi_return = PyObject_CallObject(cb->capi,(PyObject *)capi_arglist);
#endif
#ifdef F2PY_REPORT_ATEXIT
f2py_cb_stop_call_clock();
#endif
    CFUNCSMESSPY(\"cb:capi_return=\",capi_return);
    if (capi_return == NULL) {
        fprintf(stderr,\"capi_return is NULL\\n\");
        goto capi_fail;
    }
    if (capi_return == Py_None) {
        Py_DECREF(capi_return);
        capi_return = Py_BuildValue(\"()\");
    }
    else if (!PyTuple_Check(capi_return)) {
        capi_return = Py_BuildValue(\"(N)\",capi_return);
    }
    capi_j = PyTuple_Size(capi_return);
    capi_i = 0;
#frompyobj#
    CFUNCSMESS(\"cb:#name#:successful\\n\");
    Py_DECREF(capi_return);
#ifdef F2PY_REPORT_ATEXIT
f2py_cb_stop_clock();
#endif
    goto capi_return_pt;
capi_fail:
    fprintf(stderr,\"Call-back #name# failed.\\n\");
    Py_XDECREF(capi_return);
    Py_XDECREF(capi_arglist_list);
    if (capi_longjmp_ok) {
        longjmp(cb->jmpbuf,-1);
    }
capi_return_pt:
    ;
#return#
}
#endtitle#
""",
    'need': ['setjmp.h', 'CFUNCSMESS', 'F2PY_THREAD_LOCAL_DECL'],
    'maxnofargs': '#maxnofargs#',
    'nofoptargs': '#nofoptargs#',
    'docstr': """\
    def #argname#(#docsignature#): return #docreturn#\\n\\
#docstrsigns#""",
    'latexdocstr': """
{{}\\verb@def #argname#(#latexdocsignature#): return #docreturn#@{}}
#routnote#

#latexdocstrsigns#""",
    'docstrshort': 'def #argname#(#docsignature#): return #docreturn#'
}
cb_rout_rules = [
    {  # Init
        'separatorsfor': {'decl': '\n',
                          'args': ',', 'optargs': '', 'pyobjfrom': '\n', 'freemem': '\n',
                          'args_td': ',', 'optargs_td': '',
                          'args_nm': ',', 'optargs_nm': '',
                          'frompyobj': '\n', 'setdims': '\n',
                          'docstrsigns': '\\n"\n"',
                          'latexdocstrsigns': '\n',
                          'latexdocstrreq': '\n', 'latexdocstropt': '\n',
                          'latexdocstrout': '\n', 'latexdocstrcbs': '\n',
                          },
        'decl': '/*decl*/', 'pyobjfrom': '/*pyobjfrom*/', 'frompyobj': '/*frompyobj*/',
        'args': [], 'optargs': '', 'return': '', 'strarglens': '', 'freemem': '/*freemem*/',
        'args_td': [], 'optargs_td': '', 'strarglens_td': '',
        'args_nm': [], 'optargs_nm': '', 'strarglens_nm': '',
        'noargs': '',
        'setdims': '/*setdims*/',
        'docstrsigns': '', 'latexdocstrsigns': '',
        'docstrreq': '    Required arguments:',
        'docstropt': '    Optional arguments:',
        'docstrout': '    Return objects:',
        'docstrcbs': '    Call-back functions:',
        'docreturn': '', 'docsign': '', 'docsignopt': '',
        'latexdocstrreq': '\\noindent Required arguments:',
        'latexdocstropt': '\\noindent Optional arguments:',
        'latexdocstrout': '\\noindent Return objects:',
        'latexdocstrcbs': '\\noindent Call-back functions:',
        'routnote': {hasnote: '--- #note#', l_not(hasnote): ''},
    }, {  # Function
        'decl': '    #ctype# return_value = 0;',
        'frompyobj': [
            {debugcapi: '    CFUNCSMESS("cb:Getting return_value->");'},
            '''\
    if (capi_j>capi_i) {
        GETSCALARFROMPYTUPLE(capi_return,capi_i++,&return_value,#ctype#,
          "#ctype#_from_pyobj failed in converting return_value of"
          " call-back function #name# to C #ctype#\\n");
    } else {
        fprintf(stderr,"Warning: call-back function #name# did not provide"
                       " return value (index=%d, type=#ctype#)\\n",capi_i);
    }''',
            {debugcapi:
             '    fprintf(stderr,"#showvalueformat#.\\n",return_value);'}
        ],
        'need': ['#ctype#_from_pyobj', {debugcapi: 'CFUNCSMESS'}, 'GETSCALARFROMPYTUPLE'],
        'return': '    return return_value;',
        '_check': l_and(isfunction, l_not(isstringfunction), l_not(iscomplexfunction))
    },
    {  # String function
        'pyobjfrom': {debugcapi: '    fprintf(stderr,"debug-capi:cb:#name#:%d:\\n",return_value_len);'},
        'args': '#ctype# return_value,int return_value_len',
        'args_nm': 'return_value,&return_value_len',
        'args_td': '#ctype# ,int',
        'frompyobj': [
            {debugcapi: '    CFUNCSMESS("cb:Getting return_value->\\"");'},
            """\
    if (capi_j>capi_i) {
        GETSTRFROMPYTUPLE(capi_return,capi_i++,return_value,return_value_len);
    } else {
        fprintf(stderr,"Warning: call-back function #name# did not provide"
                       " return value (index=%d, type=#ctype#)\\n",capi_i);
    }""",
            {debugcapi:
             '    fprintf(stderr,"#showvalueformat#\\".\\n",return_value);'}
        ],
        'need': ['#ctype#_from_pyobj', {debugcapi: 'CFUNCSMESS'},
                 'string.h', 'GETSTRFROMPYTUPLE'],
        'return': 'return;',
        '_check': isstringfunction
    },
    {  # Complex function
        'optargs': """
#ifndef F2PY_CB_RETURNCOMPLEX
#ctype# *return_value
#endif
""",
        'optargs_nm': """
#ifndef F2PY_CB_RETURNCOMPLEX
return_value
#endif
""",
        'optargs_td': """
#ifndef F2PY_CB_RETURNCOMPLEX
#ctype# *
#endif
""",
        'decl': """
#ifdef F2PY_CB_RETURNCOMPLEX
    #ctype# return_value = {0, 0};
#endif
""",
        'frompyobj': [
            {debugcapi: '    CFUNCSMESS("cb:Getting return_value->");'},
            """\
    if (capi_j>capi_i) {
#ifdef F2PY_CB_RETURNCOMPLEX
        GETSCALARFROMPYTUPLE(capi_return,capi_i++,&return_value,#ctype#,
          \"#ctype#_from_pyobj failed in converting return_value of call-back\"
          \" function #name# to C #ctype#\\n\");
#else
        GETSCALARFROMPYTUPLE(capi_return,capi_i++,return_value,#ctype#,
          \"#ctype#_from_pyobj failed in converting return_value of call-back\"
          \" function #name# to C #ctype#\\n\");
#endif
    } else {
        fprintf(stderr,
                \"Warning: call-back function #name# did not provide\"
                \" return value (index=%d, type=#ctype#)\\n\",capi_i);
    }""",
            {debugcapi: """\
#ifdef F2PY_CB_RETURNCOMPLEX
    fprintf(stderr,\"#showvalueformat#.\\n\",(return_value).r,(return_value).i);
#else
    fprintf(stderr,\"#showvalueformat#.\\n\",(*return_value).r,(*return_value).i);
#endif
"""}
        ],
        'return': """
#ifdef F2PY_CB_RETURNCOMPLEX
    return return_value;
#else
    return;
#endif
""",
        'need': ['#ctype#_from_pyobj', {debugcapi: 'CFUNCSMESS'},
                 'string.h', 'GETSCALARFROMPYTUPLE', '#ctype#'],
        '_check': iscomplexfunction
    },
    {'docstrout': '        #pydocsignout#',
     'latexdocstrout': ['\\item[]{{}\\verb@#pydocsignout#@{}}',
                        {hasnote: '--- #note#'}],
     'docreturn': '#rname#,',
     '_check': isfunction},
    {'_check': issubroutine, 'return': 'return;'}
]

cb_arg_rules = [
    {  # Doc
        'docstropt': {l_and(isoptional, isintent_nothide): '        #pydocsign#'},
        'docstrreq': {l_and(isrequired, isintent_nothide): '        #pydocsign#'},
        'docstrout': {isintent_out: '        #pydocsignout#'},
        'latexdocstropt': {l_and(isoptional, isintent_nothide): ['\\item[]{{}\\verb@#pydocsign#@{}}',
                                                                 {hasnote: '--- #note#'}]},
        'latexdocstrreq': {l_and(isrequired, isintent_nothide): ['\\item[]{{}\\verb@#pydocsign#@{}}',
                                                                 {hasnote: '--- #note#'}]},
        'latexdocstrout': {isintent_out: ['\\item[]{{}\\verb@#pydocsignout#@{}}',
                                          {l_and(hasnote, isintent_hide): '--- #note#',
                                           l_and(hasnote, isintent_nothide): '--- See above.'}]},
        'docsign': {l_and(isrequired, isintent_nothide): '#varname#,'},
        'docsignopt': {l_and(isoptional, isintent_nothide): '#varname#,'},
        'depend': ''
    },
    {
        'args': {
            l_and(isscalar, isintent_c): '#ctype# #varname_i#',
            l_and(isscalar, l_not(isintent_c)): '#ctype# *#varname_i#_cb_capi',
            isarray: '#ctype# *#varname_i#',
            isstring: '#ctype# #varname_i#'
        },
        'args_nm': {
            l_and(isscalar, isintent_c): '#varname_i#',
            l_and(isscalar, l_not(isintent_c)): '#varname_i#_cb_capi',
            isarray: '#varname_i#',
            isstring: '#varname_i#'
        },
        'args_td': {
            l_and(isscalar, isintent_c): '#ctype#',
            l_and(isscalar, l_not(isintent_c)): '#ctype# *',
            isarray: '#ctype# *',
            isstring: '#ctype#'
        },
        'need': {l_or(isscalar, isarray, isstring): '#ctype#'},
        # untested with multiple args
        'strarglens': {isstring: ',int #varname_i#_cb_len'},
        'strarglens_td': {isstring: ',int'},  # untested with multiple args
        # untested with multiple args
        'strarglens_nm': {isstring: ',#varname_i#_cb_len'},
    },
    {  # Scalars
        'decl': {l_not(isintent_c): '    #ctype# #varname_i#=(*#varname_i#_cb_capi);'},
        'error': {l_and(isintent_c, isintent_out,
                        throw_error('intent(c,out) is forbidden for callback scalar arguments')):
                  ''},
        'frompyobj': [{debugcapi: '    CFUNCSMESS("cb:Getting #varname#->");'},
                      {isintent_out:
                       '    if (capi_j>capi_i)\n        GETSCALARFROMPYTUPLE(capi_return,capi_i++,#varname_i#_cb_capi,#ctype#,"#ctype#_from_pyobj failed in converting argument #varname# of call-back function #name# to C #ctype#\\n");'},
                      {l_and(debugcapi, l_and(l_not(iscomplex), isintent_c)):
                          '    fprintf(stderr,"#showvalueformat#.\\n",#varname_i#);'},
                      {l_and(debugcapi, l_and(l_not(iscomplex), l_not( isintent_c))):
                          '    fprintf(stderr,"#showvalueformat#.\\n",*#varname_i#_cb_capi);'},
                      {l_and(debugcapi, l_and(iscomplex, isintent_c)):
                          '    fprintf(stderr,"#showvalueformat#.\\n",(#varname_i#).r,(#varname_i#).i);'},
                      {l_and(debugcapi, l_and(iscomplex, l_not( isintent_c))):
                          '    fprintf(stderr,"#showvalueformat#.\\n",(*#varname_i#_cb_capi).r,(*#varname_i#_cb_capi).i);'},
                      ],
        'need': [{isintent_out: ['#ctype#_from_pyobj', 'GETSCALARFROMPYTUPLE']},
                 {debugcapi: 'CFUNCSMESS'}],
        '_check': isscalar
    }, {
        'pyobjfrom': [{isintent_in: """\
    if (cb->nofargs>capi_i)
        if (CAPI_ARGLIST_SETITEM(capi_i++,pyobj_from_#ctype#1(#varname_i#)))
            goto capi_fail;"""},
                      {isintent_inout: """\
    if (cb->nofargs>capi_i)
        if (CAPI_ARGLIST_SETITEM(capi_i++,pyarr_from_p_#ctype#1(#varname_i#_cb_capi)))
            goto capi_fail;"""}],
        'need': [{isintent_in: 'pyobj_from_#ctype#1'},
                 {isintent_inout: 'pyarr_from_p_#ctype#1'},
                 {iscomplex: '#ctype#'}],
        '_check': l_and(isscalar, isintent_nothide),
        '_optional': ''
    }, {  # String
        'frompyobj': [{debugcapi: '    CFUNCSMESS("cb:Getting #varname#->\\"");'},
                      """    if (capi_j>capi_i)
        GETSTRFROMPYTUPLE(capi_return,capi_i++,#varname_i#,#varname_i#_cb_len);""",
                      {debugcapi:
                       '    fprintf(stderr,"#showvalueformat#\\":%d:.\\n",#varname_i#,#varname_i#_cb_len);'},
                      ],
        'need': ['#ctype#', 'GETSTRFROMPYTUPLE',
                 {debugcapi: 'CFUNCSMESS'}, 'string.h'],
        '_check': l_and(isstring, isintent_out)
    }, {
        'pyobjfrom': [
            {debugcapi:
             ('    fprintf(stderr,"debug-capi:cb:#varname#=#showvalueformat#:'
              '%d:\\n",#varname_i#,#varname_i#_cb_len);')},
            {isintent_in: """\
    if (cb->nofargs>capi_i)
        if (CAPI_ARGLIST_SETITEM(capi_i++,pyobj_from_#ctype#1size(#varname_i#,#varname_i#_cb_len)))
            goto capi_fail;"""},
                      {isintent_inout: """\
    if (cb->nofargs>capi_i) {
        int #varname_i#_cb_dims[] = {#varname_i#_cb_len};
        if (CAPI_ARGLIST_SETITEM(capi_i++,pyarr_from_p_#ctype#1(#varname_i#,#varname_i#_cb_dims)))
            goto capi_fail;
    }"""}],
        'need': [{isintent_in: 'pyobj_from_#ctype#1size'},
                 {isintent_inout: 'pyarr_from_p_#ctype#1'}],
        '_check': l_and(isstring, isintent_nothide),
        '_optional': ''
    },
    # Array ...
    {
        'decl': '    npy_intp #varname_i#_Dims[#rank#] = {#rank*[-1]#};',
        'setdims': '    #cbsetdims#;',
        '_check': isarray,
        '_depend': ''
    },
    {
        'pyobjfrom': [{debugcapi: '    fprintf(stderr,"debug-capi:cb:#varname#\\n");'},
                      {isintent_c: """\
    if (cb->nofargs>capi_i) {
        /* tmp_arr will be inserted to capi_arglist_list that will be
           destroyed when leaving callback function wrapper together
           with tmp_arr. */
        PyArrayObject *tmp_arr = (PyArrayObject *)PyArray_New(&PyArray_Type,
          #rank#,#varname_i#_Dims,#atype#,NULL,(char*)#varname_i#,#elsize#,
          NPY_ARRAY_CARRAY,NULL);
""",
                       l_not(isintent_c): """\
    if (cb->nofargs>capi_i) {
        /* tmp_arr will be inserted to capi_arglist_list that will be
           destroyed when leaving callback function wrapper together
           with tmp_arr. */
        PyArrayObject *tmp_arr = (PyArrayObject *)PyArray_New(&PyArray_Type,
          #rank#,#varname_i#_Dims,#atype#,NULL,(char*)#varname_i#,#elsize#,
          NPY_ARRAY_FARRAY,NULL);
""",
                       },
                      """
        if (tmp_arr==NULL)
            goto capi_fail;
        if (CAPI_ARGLIST_SETITEM(capi_i++,(PyObject *)tmp_arr))
            goto capi_fail;
}"""],
        '_check': l_and(isarray, isintent_nothide, l_or(isintent_in, isintent_inout)),
        '_optional': '',
    }, {
        'frompyobj': [{debugcapi: '    CFUNCSMESS("cb:Getting #varname#->");'},
                      """    if (capi_j>capi_i) {
        PyArrayObject *rv_cb_arr = NULL;
        if ((capi_tmp = PyTuple_GetItem(capi_return,capi_i++))==NULL) goto capi_fail;
        rv_cb_arr =  array_from_pyobj(#atype#,#varname_i#_Dims,#rank#,F2PY_INTENT_IN""",
                      {isintent_c: '|F2PY_INTENT_C'},
                      """,capi_tmp);
        if (rv_cb_arr == NULL) {
            fprintf(stderr,\"rv_cb_arr is NULL\\n\");
            goto capi_fail;
        }
        MEMCOPY(#varname_i#,PyArray_DATA(rv_cb_arr),PyArray_NBYTES(rv_cb_arr));
        if (capi_tmp != (PyObject *)rv_cb_arr) {
            Py_DECREF(rv_cb_arr);
        }
    }""",
                      {debugcapi: '    fprintf(stderr,"<-.\\n");'},
                      ],
        'need': ['MEMCOPY', {iscomplexarray: '#ctype#'}],
        '_check': l_and(isarray, isintent_out)
    }, {
        'docreturn': '#varname#,',
        '_check': isintent_out
    }
]

################## Build call-back module #############
cb_map = {}


def buildcallbacks(m):
    cb_map[m['name']] = []
    for bi in m['body']:
        if bi['block'] == 'interface':
            for b in bi['body']:
                if b:
                    buildcallback(b, m['name'])
                else:
                    errmess('warning: empty body for %s\n' % (m['name']))


def buildcallback(rout, um):
    from . import capi_maps

    outmess('    Constructing call-back function "cb_%s_in_%s"\n' %
            (rout['name'], um))
    args, depargs = getargs(rout)
    capi_maps.depargs = depargs
    var = rout['vars']
    vrd = capi_maps.cb_routsign2map(rout, um)
    rd = dictappend({}, vrd)
    cb_map[um].append([rout['name'], rd['name']])
    for r in cb_rout_rules:
        if ('_check' in r and r['_check'](rout)) or ('_check' not in r):
            ar = applyrules(r, vrd, rout)
            rd = dictappend(rd, ar)
    savevrd = {}
    for i, a in enumerate(args):
        vrd = capi_maps.cb_sign2map(a, var[a], index=i)
        savevrd[a] = vrd
        for r in cb_arg_rules:
            if '_depend' in r:
                continue
            if '_optional' in r and isoptional(var[a]):
                continue
            if ('_check' in r and r['_check'](var[a])) or ('_check' not in r):
                ar = applyrules(r, vrd, var[a])
                rd = dictappend(rd, ar)
                if '_break' in r:
                    break
    for a in args:
        vrd = savevrd[a]
        for r in cb_arg_rules:
            if '_depend' in r:
                continue
            if ('_optional' not in r) or ('_optional' in r and isrequired(var[a])):
                continue
            if ('_check' in r and r['_check'](var[a])) or ('_check' not in r):
                ar = applyrules(r, vrd, var[a])
                rd = dictappend(rd, ar)
                if '_break' in r:
                    break
    for a in depargs:
        vrd = savevrd[a]
        for r in cb_arg_rules:
            if '_depend' not in r:
                continue
            if '_optional' in r:
                continue
            if ('_check' in r and r['_check'](var[a])) or ('_check' not in r):
                ar = applyrules(r, vrd, var[a])
                rd = dictappend(rd, ar)
                if '_break' in r:
                    break
    if 'args' in rd and 'optargs' in rd:
        if isinstance(rd['optargs'], list):
            rd['optargs'] = rd['optargs'] + ["""
#ifndef F2PY_CB_RETURNCOMPLEX
,
#endif
"""]
            rd['optargs_nm'] = rd['optargs_nm'] + ["""
#ifndef F2PY_CB_RETURNCOMPLEX
,
#endif
"""]
            rd['optargs_td'] = rd['optargs_td'] + ["""
#ifndef F2PY_CB_RETURNCOMPLEX
,
#endif
"""]
    if isinstance(rd['docreturn'], list):
        rd['docreturn'] = stripcomma(
            replace('#docreturn#', {'docreturn': rd['docreturn']}))
    optargs = stripcomma(replace('#docsignopt#',
                                 {'docsignopt': rd['docsignopt']}
                                 ))
    if optargs == '':
        rd['docsignature'] = stripcomma(
            replace('#docsign#', {'docsign': rd['docsign']}))
    else:
        rd['docsignature'] = replace('#docsign#[#docsignopt#]',
                                     {'docsign': rd['docsign'],
                                      'docsignopt': optargs,
                                      })
    rd['latexdocsignature'] = rd['docsignature'].replace('_', '\\_')
    rd['latexdocsignature'] = rd['latexdocsignature'].replace(',', ', ')
    rd['docstrsigns'] = []
    rd['latexdocstrsigns'] = []
    for k in ['docstrreq', 'docstropt', 'docstrout', 'docstrcbs']:
        if k in rd and isinstance(rd[k], list):
            rd['docstrsigns'] = rd['docstrsigns'] + rd[k]
        k = 'latex' + k
        if k in rd and isinstance(rd[k], list):
            rd['latexdocstrsigns'] = rd['latexdocstrsigns'] + rd[k][0:1] +\
                ['\\begin{description}'] + rd[k][1:] +\
                ['\\end{description}']
    if 'args' not in rd:
        rd['args'] = ''
        rd['args_td'] = ''
        rd['args_nm'] = ''
    if not (rd.get('args') or rd.get('optargs') or rd.get('strarglens')):
        rd['noargs'] = 'void'

    ar = applyrules(cb_routine_rules, rd)
    cfuncs.callbacks[rd['name']] = ar['body']
    if isinstance(ar['need'], str):
        ar['need'] = [ar['need']]

    if 'need' in rd:
        for t in cfuncs.typedefs.keys():
            if t in rd['need']:
                ar['need'].append(t)

    cfuncs.typedefs_generated[rd['name'] + '_typedef'] = ar['cbtypedefs']
    ar['need'].append(rd['name'] + '_typedef')
    cfuncs.needs[rd['name']] = ar['need']

    capi_maps.lcb2_map[rd['name']] = {'maxnofargs': ar['maxnofargs'],
                                      'nofoptargs': ar['nofoptargs'],
                                      'docstr': ar['docstr'],
                                      'latexdocstr': ar['latexdocstr'],
                                      'argname': rd['argname']
                                      }
    outmess('      %s\n' % (ar['docstrshort']))
    return
################## Build call-back function #############
```
