## Supplementary software v0.2.1 for "Virtual control arms for paediatric myopia trials: external validation of axial-elongation models": cfuncs.py

```
"""
C declarations, CPP macros, and C functions for f2py2e.
Only required declarations/macros/functions will be used.

Copyright 1999 -- 2011 Pearu Peterson all rights reserved.
Copyright 2011 -- present NumPy Developers.
Permission to use, modify, and distribute this software is given under the
terms of the NumPy License.

NO WARRANTY IS EXPRESSED OR IMPLIED.  USE AT YOUR OWN RISK.
"""
import sys
import copy

from . import __version__

f2py_version = __version__.version


def errmess(s: str) -> None:
    """
    Write an error message to stderr.

    This indirection is needed because sys.stderr might not always be available (see #26862).
    """
    if sys.stderr is not None:
        sys.stderr.write(s)

##################### Definitions ##################

outneeds = {'includes0': [], 'includes': [], 'typedefs': [], 'typedefs_generated': [],
            'userincludes': [],
            'cppmacros': [], 'cfuncs': [], 'callbacks': [], 'f90modhooks': [],
            'commonhooks': []}
needs = {}
includes0 = {'includes0': '/*need_includes0*/'}
includes = {'includes': '/*need_includes*/'}
userincludes = {'userincludes': '/*need_userincludes*/'}
typedefs = {'typedefs': '/*need_typedefs*/'}
typedefs_generated = {'typedefs_generated': '/*need_typedefs_generated*/'}
cppmacros = {'cppmacros': '/*need_cppmacros*/'}
cfuncs = {'cfuncs': '/*need_cfuncs*/'}
callbacks = {'callbacks': '/*need_callbacks*/'}
f90modhooks = {'f90modhooks': '/*need_f90modhooks*/',
               'initf90modhooksstatic': '/*initf90modhooksstatic*/',
               'initf90modhooksdynamic': '/*initf90modhooksdynamic*/',
               }
commonhooks = {'commonhooks': '/*need_commonhooks*/',
               'initcommonhooks': '/*need_initcommonhooks*/',
               }

############ Includes ###################

includes0['math.h'] = '#include <math.h>'
includes0['string.h'] = '#include <string.h>'
includes0['setjmp.h'] = '#include <setjmp.h>'

includes['arrayobject.h'] = '''#define PY_ARRAY_UNIQUE_SYMBOL PyArray_API
#include "arrayobject.h"'''
includes['npy_math.h'] = '#include "numpy/npy_math.h"'

includes['arrayobject.h'] = '#include "fortranobject.h"'
includes['stdarg.h'] = '#include <stdarg.h>'

############# Type definitions ###############

typedefs['unsigned_char'] = 'typedef unsigned char unsigned_char;'
typedefs['unsigned_short'] = 'typedef unsigned short unsigned_short;'
typedefs['unsigned_long'] = 'typedef unsigned long unsigned_long;'
typedefs['signed_char'] = 'typedef signed char signed_char;'
typedefs['long_long'] = """
#if defined(NPY_OS_WIN32)
typedef __int64 long_long;
#else
typedef long long long_long;
typedef unsigned long long unsigned_long_long;
#endif
"""
typedefs['unsigned_long_long'] = """
#if defined(NPY_OS_WIN32)
typedef __uint64 long_long;
#else
typedef unsigned long long unsigned_long_long;
#endif
"""
typedefs['long_double'] = """
#ifndef _LONG_DOUBLE
typedef long double long_double;
#endif
"""
typedefs[
    'complex_long_double'] = 'typedef struct {long double r,i;} complex_long_double;'
typedefs['complex_float'] = 'typedef struct {float r,i;} complex_float;'
typedefs['complex_double'] = 'typedef struct {double r,i;} complex_double;'
typedefs['string'] = """typedef char * string;"""
typedefs['character'] = """typedef char character;"""


############### CPP macros ####################
cppmacros['CFUNCSMESS'] = """
#ifdef DEBUGCFUNCS
#define CFUNCSMESS(mess) fprintf(stderr,\"debug-capi:\"mess);
#define CFUNCSMESSPY(mess,obj) CFUNCSMESS(mess) \\
    PyObject_Print((PyObject *)obj,stderr,Py_PRINT_RAW);\\
    fprintf(stderr,\"\\n\");
#else
#define CFUNCSMESS(mess)
#define CFUNCSMESSPY(mess,obj)
#endif
"""
cppmacros['F_FUNC'] = """
#if defined(PREPEND_FORTRAN)
#if defined(NO_APPEND_FORTRAN)
#if defined(UPPERCASE_FORTRAN)
#define F_FUNC(f,F) _##F
#else
#define F_FUNC(f,F) _##f
#endif
#else
#if defined(UPPERCASE_FORTRAN)
#define F_FUNC(f,F) _##F##_
#else
#define F_FUNC(f,F) _##f##_
#endif
#endif
#else
#if defined(NO_APPEND_FORTRAN)
#if defined(UPPERCASE_FORTRAN)
#define F_FUNC(f,F) F
#else
#define F_FUNC(f,F) f
#endif
#else
#if defined(UPPERCASE_FORTRAN)
#define F_FUNC(f,F) F##_
#else
#define F_FUNC(f,F) f##_
#endif
#endif
#endif
#if defined(UNDERSCORE_G77)
#define F_FUNC_US(f,F) F_FUNC(f##_,F##_)
#else
#define F_FUNC_US(f,F) F_FUNC(f,F)
#endif
"""
cppmacros['F_WRAPPEDFUNC'] = """
#if defined(PREPEND_FORTRAN)
#if defined(NO_APPEND_FORTRAN)
#if defined(UPPERCASE_FORTRAN)
#define F_WRAPPEDFUNC(f,F) _F2PYWRAP##F
#else
#define F_WRAPPEDFUNC(f,F) _f2pywrap##f
#endif
#else
#if defined(UPPERCASE_FORTRAN)
#define F_WRAPPEDFUNC(f,F) _F2PYWRAP##F##_
#else
#define F_WRAPPEDFUNC(f,F) _f2pywrap##f##_
#endif
#endif
#else
#if defined(NO_APPEND_FORTRAN)
#if defined(UPPERCASE_FORTRAN)
#define F_WRAPPEDFUNC(f,F) F2PYWRAP##F
#else
#define F_WRAPPEDFUNC(f,F) f2pywrap##f
#endif
#else
#if defined(UPPERCASE_FORTRAN)
#define F_WRAPPEDFUNC(f,F) F2PYWRAP##F##_
#else
#define F_WRAPPEDFUNC(f,F) f2pywrap##f##_
#endif
#endif
#endif
#if defined(UNDERSCORE_G77)
#define F_WRAPPEDFUNC_US(f,F) F_WRAPPEDFUNC(f##_,F##_)
#else
#define F_WRAPPEDFUNC_US(f,F) F_WRAPPEDFUNC(f,F)
#endif
"""
cppmacros['F_MODFUNC'] = """
#if defined(F90MOD2CCONV1) /*E.g. Compaq Fortran */
#if defined(NO_APPEND_FORTRAN)
#define F_MODFUNCNAME(m,f) $ ## m ## $ ## f
#else
#define F_MODFUNCNAME(m,f) $ ## m ## $ ## f ## _
#endif
#endif

#if defined(F90MOD2CCONV2) /*E.g. IBM XL Fortran, not tested though */
#if defined(NO_APPEND_FORTRAN)
#define F_MODFUNCNAME(m,f)  __ ## m ## _MOD_ ## f
#else
#define F_MODFUNCNAME(m,f)  __ ## m ## _MOD_ ## f ## _
#endif
#endif

#if defined(F90MOD2CCONV3) /*E.g. MIPSPro Compilers */
#if defined(NO_APPEND_FORTRAN)
#define F_MODFUNCNAME(m,f)  f ## .in. ## m
#else
#define F_MODFUNCNAME(m,f)  f ## .in. ## m ## _
#endif
#endif
/*
#if defined(UPPERCASE_FORTRAN)
#define F_MODFUNC(m,M,f,F) F_MODFUNCNAME(M,F)
#else
#define F_MODFUNC(m,M,f,F) F_MODFUNCNAME(m,f)
#endif
*/

#define F_MODFUNC(m,f) (*(f2pymodstruct##m##.##f))
"""
cppmacros['SWAPUNSAFE'] = """
#define SWAP(a,b) (size_t)(a) = ((size_t)(a) ^ (size_t)(b));\\
 (size_t)(b) = ((size_t)(a) ^ (size_t)(b));\\
 (size_t)(a) = ((size_t)(a) ^ (size_t)(b))
"""
cppmacros['SWAP'] = """
#define SWAP(a,b,t) {\\
    t *c;\\
    c = a;\\
    a = b;\\
    b = c;}
"""
# cppmacros['ISCONTIGUOUS']='#define ISCONTIGUOUS(m) (PyArray_FLAGS(m) &
# NPY_ARRAY_C_CONTIGUOUS)'
cppmacros['PRINTPYOBJERR'] = """
#define PRINTPYOBJERR(obj)\\
    fprintf(stderr,\"#modulename#.error is related to \");\\
    PyObject_Print((PyObject *)obj,stderr,Py_PRINT_RAW);\\
    fprintf(stderr,\"\\n\");
"""
cppmacros['MINMAX'] = """
#ifndef max
#define max(a,b) ((a > b) ? (a) : (b))
#endif
#ifndef min
#define min(a,b) ((a < b) ? (a) : (b))
#endif
#ifndef MAX
#define MAX(a,b) ((a > b) ? (a) : (b))
#endif
#ifndef MIN
#define MIN(a,b) ((a < b) ? (a) : (b))
#endif
"""
cppmacros['len..'] = """
/* See fortranobject.h for definitions. The macros here are provided for BC. */
#define rank f2py_rank
#define shape f2py_shape
#define fshape f2py_shape
#define len f2py_len
#define flen f2py_flen
#define slen f2py_slen
#define size f2py_size
"""
cppmacros['pyobj_from_char1'] = r"""
#define pyobj_from_char1(v) (PyLong_FromLong(v))
"""
cppmacros['pyobj_from_short1'] = r"""
#define pyobj_from_short1(v) (PyLong_FromLong(v))
"""
needs['pyobj_from_int1'] = ['signed_char']
cppmacros['pyobj_from_int1'] = r"""
#define pyobj_from_int1(v) (PyLong_FromLong(v))
"""
cppmacros['pyobj_from_long1'] = r"""
#define pyobj_from_long1(v) (PyLong_FromLong(v))
"""
needs['pyobj_from_long_long1'] = ['long_long']
cppmacros['pyobj_from_long_long1'] = """
#ifdef HAVE_LONG_LONG
#define pyobj_from_long_long1(v) (PyLong_FromLongLong(v))
#else
#warning HAVE_LONG_LONG is not available. Redefining pyobj_from_long_long.
#define pyobj_from_long_long1(v) (PyLong_FromLong(v))
#endif
"""
needs['pyobj_from_long_double1'] = ['long_double']
cppmacros['pyobj_from_long_double1'] = """
#define pyobj_from_long_double1(v) (PyFloat_FromDouble(v))"""
cppmacros['pyobj_from_double1'] = """
#define pyobj_from_double1(v) (PyFloat_FromDouble(v))"""
cppmacros['pyobj_from_float1'] = """
#define pyobj_from_float1(v) (PyFloat_FromDouble(v))"""
needs['pyobj_from_complex_long_double1'] = ['complex_long_double']
cppmacros['pyobj_from_complex_long_double1'] = """
#define pyobj_from_complex_long_double1(v) (PyComplex_FromDoubles(v.r,v.i))"""
needs['pyobj_from_complex_double1'] = ['complex_double']
cppmacros['pyobj_from_complex_double1'] = """
#define pyobj_from_complex_double1(v) (PyComplex_FromDoubles(v.r,v.i))"""
needs['pyobj_from_complex_float1'] = ['complex_float']
cppmacros['pyobj_from_complex_float1'] = """
#define pyobj_from_complex_float1(v) (PyComplex_FromDoubles(v.r,v.i))"""
needs['pyobj_from_string1'] = ['string']
cppmacros['pyobj_from_string1'] = """
#define pyobj_from_string1(v) (PyUnicode_FromString((char *)v))"""
needs['pyobj_from_string1size'] = ['string']
cppmacros['pyobj_from_string1size'] = """
#define pyobj_from_string1size(v,len) (PyUnicode_FromStringAndSize((char *)v, len))"""
needs['TRYPYARRAYTEMPLATE'] = ['PRINTPYOBJERR']
cppmacros['TRYPYARRAYTEMPLATE'] = """
/* New SciPy */
#define TRYPYARRAYTEMPLATECHAR case NPY_STRING: *(char *)(PyArray_DATA(arr))=*v; break;
#define TRYPYARRAYTEMPLATELONG case NPY_LONG: *(long *)(PyArray_DATA(arr))=*v; break;
#define TRYPYARRAYTEMPLATEOBJECT case NPY_OBJECT: PyArray_SETITEM(arr,PyArray_DATA(arr),pyobj_from_ ## ctype ## 1(*v)); break;

#define TRYPYARRAYTEMPLATE(ctype,typecode) \\
        PyArrayObject *arr = NULL;\\
        if (!obj) return -2;\\
        if (!PyArray_Check(obj)) return -1;\\
        if (!(arr=(PyArrayObject *)obj)) {fprintf(stderr,\"TRYPYARRAYTEMPLATE:\");PRINTPYOBJERR(obj);return 0;}\\
        if (PyArray_DESCR(arr)->type==typecode)  {*(ctype *)(PyArray_DATA(arr))=*v; return 1;}\\
        switch (PyArray_TYPE(arr)) {\\
                case NPY_DOUBLE: *(npy_double *)(PyArray_DATA(arr))=*v; break;\\
                case NPY_INT: *(npy_int *)(PyArray_DATA(arr))=*v; break;\\
                case NPY_LONG: *(npy_long *)(PyArray_DATA(arr))=*v; break;\\
                case NPY_FLOAT: *(npy_float *)(PyArray_DATA(arr))=*v; break;\\
                case NPY_CDOUBLE: *(npy_double *)(PyArray_DATA(arr))=*v; break;\\
                case NPY_CFLOAT: *(npy_float *)(PyArray_DATA(arr))=*v; break;\\
                case NPY_BOOL: *(npy_bool *)(PyArray_DATA(arr))=(*v!=0); break;\\
                case NPY_UBYTE: *(npy_ubyte *)(PyArray_DATA(arr))=*v; break;\\
                case NPY_BYTE: *(npy_byte *)(PyArray_DATA(arr))=*v; break;\\
                case NPY_SHORT: *(npy_short *)(PyArray_DATA(arr))=*v; break;\\
                case NPY_USHORT: *(npy_ushort *)(PyArray_DATA(arr))=*v; break;\\
                case NPY_UINT: *(npy_uint *)(PyArray_DATA(arr))=*v; break;\\
                case NPY_ULONG: *(npy_ulong *)(PyArray_DATA(arr))=*v; break;\\
                case NPY_LONGLONG: *(npy_longlong *)(PyArray_DATA(arr))=*v; break;\\
                case NPY_ULONGLONG: *(npy_ulonglong *)(PyArray_DATA(arr))=*v; break;\\
                case NPY_LONGDOUBLE: *(npy_longdouble *)(PyArray_DATA(arr))=*v; break;\\
                case NPY_CLONGDOUBLE: *(npy_longdouble *)(PyArray_DATA(arr))=*v; break;\\
                case NPY_OBJECT: PyArray_SETITEM(arr, PyArray_DATA(arr), pyobj_from_ ## ctype ## 1(*v)); break;\\
        default: return -2;\\
        };\\
        return 1
"""

needs['TRYCOMPLEXPYARRAYTEMPLATE'] = ['PRINTPYOBJERR']
cppmacros['TRYCOMPLEXPYARRAYTEMPLATE'] = """
#define TRYCOMPLEXPYARRAYTEMPLATEOBJECT case NPY_OBJECT: PyArray_SETITEM(arr, PyArray_DATA(arr), pyobj_from_complex_ ## ctype ## 1((*v))); break;
#define TRYCOMPLEXPYARRAYTEMPLATE(ctype,typecode)\\
        PyArrayObject *arr = NULL;\\
        if (!obj) return -2;\\
        if (!PyArray_Check(obj)) return -1;\\
        if (!(arr=(PyArrayObject *)obj)) {fprintf(stderr,\"TRYCOMPLEXPYARRAYTEMPLATE:\");PRINTPYOBJERR(obj);return 0;}\\
        if (PyArray_DESCR(arr)->type==typecode) {\\
            *(ctype *)(PyArray_DATA(arr))=(*v).r;\\
            *(ctype *)(PyArray_DATA(arr)+sizeof(ctype))=(*v).i;\\
            return 1;\\
        }\\
        switch (PyArray_TYPE(arr)) {\\
                case NPY_CDOUBLE: *(npy_double *)(PyArray_DATA(arr))=(*v).r;\\
                                  *(npy_double *)(PyArray_DATA(arr)+sizeof(npy_double))=(*v).i;\\
                                  break;\\
                case NPY_CFLOAT: *(npy_float *)(PyArray_DATA(arr))=(*v).r;\\
                                 *(npy_float *)(PyArray_DATA(arr)+sizeof(npy_float))=(*v).i;\\
                                 break;\\
                case NPY_DOUBLE: *(npy_double *)(PyArray_DATA(arr))=(*v).r; break;\\
                case NPY_LONG: *(npy_long *)(PyArray_DATA(arr))=(*v).r; break;\\
                case NPY_FLOAT: *(npy_float *)(PyArray_DATA(arr))=(*v).r; break;\\
                case NPY_INT: *(npy_int *)(PyArray_DATA(arr))=(*v).r; break;\\
                case NPY_SHORT: *(npy_short *)(PyArray_DATA(arr))=(*v).r; break;\\
                case NPY_UBYTE: *(npy_ubyte *)(PyArray_DATA(arr))=(*v).r; break;\\
                case NPY_BYTE: *(npy_byte *)(PyArray_DATA(arr))=(*v).r; break;\\
                case NPY_BOOL: *(npy_bool *)(PyArray_DATA(arr))=((*v).r!=0 && (*v).i!=0); break;\\
                case NPY_USHORT: *(npy_ushort *)(PyArray_DATA(arr))=(*v).r; break;\\
                case NPY_UINT: *(npy_uint *)(PyArray_DATA(arr))=(*v).r; break;\\
                case NPY_ULONG: *(npy_ulong *)(PyArray_DATA(arr))=(*v).r; break;\\
                case NPY_LONGLONG: *(npy_longlong *)(PyArray_DATA(arr))=(*v).r; break;\\
                case NPY_ULONGLONG: *(npy_ulonglong *)(PyArray_DATA(arr))=(*v).r; break;\\
                case NPY_LONGDOUBLE: *(npy_longdouble *)(PyArray_DATA(arr))=(*v).r; break;\\
                case NPY_CLONGDOUBLE: *(npy_longdouble *)(PyArray_DATA(arr))=(*v).r;\\
                                      *(npy_longdouble *)(PyArray_DATA(arr)+sizeof(npy_longdouble))=(*v).i;\\
                                      break;\\
                case NPY_OBJECT: PyArray_SETITEM(arr, PyArray_DATA(arr), pyobj_from_complex_ ## ctype ## 1((*v))); break;\\
                default: return -2;\\
        };\\
        return -1;
"""
# cppmacros['NUMFROMARROBJ']="""
# define NUMFROMARROBJ(typenum,ctype) \\
#     if (PyArray_Check(obj)) arr = (PyArrayObject *)obj;\\
#     else arr = (PyArrayObject *)PyArray_ContiguousFromObject(obj,typenum,0,0);\\
#     if (arr) {\\
#         if (PyArray_TYPE(arr)==NPY_OBJECT) {\\
#             if (!ctype ## _from_pyobj(v,(PyArray_DESCR(arr)->getitem)(PyArray_DATA(arr)),\"\"))\\
#             goto capi_fail;\\
#         } else {\\
#             (PyArray_DESCR(arr)->cast[typenum])(PyArray_DATA(arr),1,(char*)v,1,1);\\
#         }\\
#         if ((PyObject *)arr != obj) { Py_DECREF(arr); }\\
#         return 1;\\
#     }
# """
# XXX: Note that CNUMFROMARROBJ is identical with NUMFROMARROBJ
# cppmacros['CNUMFROMARROBJ']="""
# define CNUMFROMARROBJ(typenum,ctype) \\
#     if (PyArray_Check(obj)) arr = (PyArrayObject *)obj;\\
#     else arr = (PyArrayObject *)PyArray_ContiguousFromObject(obj,typenum,0,0);\\
#     if (arr) {\\
#         if (PyArray_TYPE(arr)==NPY_OBJECT) {\\
#             if (!ctype ## _from_pyobj(v,(PyArray_DESCR(arr)->getitem)(PyArray_DATA(arr)),\"\"))\\
#             goto capi_fail;\\
#         } else {\\
#             (PyArray_DESCR(arr)->cast[typenum])((void *)(PyArray_DATA(arr)),1,(void *)(v),1,1);\\
#         }\\
#         if ((PyObject *)arr != obj) { Py_DECREF(arr); }\\
#         return 1;\\
#     }
# """


needs['GETSTRFROMPYTUPLE'] = ['STRINGCOPYN', 'PRINTPYOBJERR']
cppmacros['GETSTRFROMPYTUPLE'] = """
#define GETSTRFROMPYTUPLE(tuple,index,str,len) {\\
        PyObject *rv_cb_str = PyTuple_GetItem((tuple),(index));\\
        if (rv_cb_str == NULL)\\
            goto capi_fail;\\
        if (PyBytes_Check(rv_cb_str)) {\\
            str[len-1]='\\0';\\
            STRINGCOPYN((str),PyBytes_AS_STRING((PyBytesObject*)rv_cb_str),(len));\\
        } else {\\
            PRINTPYOBJERR(rv_cb_str);\\
            PyErr_SetString(#modulename#_error,\"string object expected\");\\
            goto capi_fail;\\
        }\\
    }
"""
cppmacros['GETSCALARFROMPYTUPLE'] = """
#define GETSCALARFROMPYTUPLE(tuple,index,var,ctype,mess) {\\
        if ((capi_tmp = PyTuple_GetItem((tuple),(index)))==NULL) goto capi_fail;\\
        if (!(ctype ## _from_pyobj((var),capi_tmp,mess)))\\
            goto capi_fail;\\
    }
"""

cppmacros['FAILNULL'] = """\
#define FAILNULL(p) do {                                            \\
    if ((p) == NULL) {                                              \\
        PyErr_SetString(PyExc_MemoryError, "NULL pointer found");   \\
        goto capi_fail;                                             \\
    }                                                               \\
} while (0)
"""
needs['MEMCOPY'] = ['string.h', 'FAILNULL']
cppmacros['MEMCOPY'] = """
#define MEMCOPY(to,from,n)\\
    do { FAILNULL(to); FAILNULL(from); (void)memcpy(to,from,n); } while (0)
"""
cppmacros['STRINGMALLOC'] = """
#define STRINGMALLOC(str,len)\\
    if ((str = (string)malloc(len+1)) == NULL) {\\
        PyErr_SetString(PyExc_MemoryError, \"out of memory\");\\
        goto capi_fail;\\
    } else {\\
        (str)[len] = '\\0';\\
    }
"""
cppmacros['STRINGFREE'] = """
#define STRINGFREE(str) do {if (!(str == NULL)) free(str);} while (0)
"""
needs['STRINGPADN'] = ['string.h']
cppmacros['STRINGPADN'] = """
/*
STRINGPADN replaces null values with padding values from the right.

`to` must have size of at least N bytes.

If the `to[N-1]` has null value, then replace it and all the
preceding, nulls with the given padding.

STRINGPADN(to, N, PADDING, NULLVALUE) is an inverse operation.
*/
#define STRINGPADN(to, N, NULLVALUE, PADDING)                   \\
    do {                                                        \\
        int _m = (N);                                           \\
        char *_to = (to);                                       \\
        for (_m -= 1; _m >= 0 && _to[_m] == NULLVALUE; _m--) {  \\
             _to[_m] = PADDING;                                 \\
        }                                                       \\
    } while (0)
"""
needs['STRINGCOPYN'] = ['string.h', 'FAILNULL']
cppmacros['STRINGCOPYN'] = """
/*
STRINGCOPYN copies N bytes.

`to` and `from` buffers must have sizes of at least N bytes.
*/
#define STRINGCOPYN(to,from,N)                                  \\
    do {                                                        \\
        int _m = (N);                                           \\
        char *_to = (to);                                       \\
        char *_from = (from);                                   \\
        FAILNULL(_to); FAILNULL(_from);                         \\
        (void)strncpy(_to, _from, _m);             \\
    } while (0)
"""
needs['STRINGCOPY'] = ['string.h', 'FAILNULL']
cppmacros['STRINGCOPY'] = """
#define STRINGCOPY(to,from)\\
    do { FAILNULL(to); FAILNULL(from); (void)strcpy(to,from); } while (0)
"""
cppmacros['CHECKGENERIC'] = """
#define CHECKGENERIC(check,tcheck,name) \\
    if (!(check)) {\\
        PyErr_SetString(#modulename#_error,\"(\"tcheck\") failed for \"name);\\
        /*goto capi_fail;*/\\
    } else """
cppmacros['CHECKARRAY'] = """
#define CHECKARRAY(check,tcheck,name) \\
    if (!(check)) {\\
        PyErr_SetString(#modulename#_error,\"(\"tcheck\") failed for \"name);\\
        /*goto capi_fail;*/\\
    } else """
cppmacros['CHECKSTRING'] = """
#define CHECKSTRING(check,tcheck,name,show,var)\\
    if (!(check)) {\\
        char errstring[256];\\
        sprintf(errstring, \"%s: \"show, \"(\"tcheck\") failed for \"name, slen(var), var);\\
        PyErr_SetString(#modulename#_error, errstring);\\
        /*goto capi_fail;*/\\
    } else """
cppmacros['CHECKSCALAR'] = """
#define CHECKSCALAR(check,tcheck,name,show,var)\\
    if (!(check)) {\\
        char errstring[256];\\
        sprintf(errstring, \"%s: \"show, \"(\"tcheck\") failed for \"name, var);\\
        PyErr_SetString(#modulename#_error,errstring);\\
        /*goto capi_fail;*/\\
    } else """
# cppmacros['CHECKDIMS']="""
# define CHECKDIMS(dims,rank) \\
#     for (int i=0;i<(rank);i++)\\
#         if (dims[i]<0) {\\
#             fprintf(stderr,\"Unspecified array argument requires a complete dimension specification.\\n\");\\
#             goto capi_fail;\\
#         }
# """
cppmacros[
    'ARRSIZE'] = '#define ARRSIZE(dims,rank) (_PyArray_multiply_list(dims,rank))'
cppmacros['OLDPYNUM'] = """
#ifdef OLDPYNUM
#error You need to install NumPy version 0.13 or higher. See https://scipy.org/install.html
#endif
"""

# Defining the correct value to indicate thread-local storage in C without
# running a compile-time check (which we have no control over in generated
# code used outside of NumPy) is hard. Therefore we support overriding this
# via an external define - the f2py-using package can then use the same
# compile-time checks as we use for `NPY_TLS` when building NumPy (see
# scipy#21860 for an example of that).
#
# __STDC_NO_THREADS__ should not be coupled to the availability of _Thread_local.
# In case we get a bug report, guard it with __STDC_NO_THREADS__ after all.
#
# `thread_local` has become a keyword in C23, but don't try to use that yet
# (too new, doing so while C23 support is preliminary will likely cause more
#  problems than it solves).
#
# Note: do not try to use `threads.h`, its availability is very low
# *and* threads.h isn't actually used where `F2PY_THREAD_LOCAL_DECL` is
# in the generated code. See gh-27718 for more details.
cppmacros["F2PY_THREAD_LOCAL_DECL"] = """
#ifndef F2PY_THREAD_LOCAL_DECL
#if defined(_MSC_VER)
#define F2PY_THREAD_LOCAL_DECL __declspec(thread)
#elif defined(NPY_OS_MINGW)
#define F2PY_THREAD_LOCAL_DECL __thread
#elif defined(__STDC_VERSION__) && (__STDC_VERSION__ >= 201112L)
#define F2PY_THREAD_LOCAL_DECL _Thread_local
#elif defined(__GNUC__) \\
      && (__GNUC__ > 4 || (__GNUC__ == 4 && (__GNUC_MINOR__ >= 4)))
#define F2PY_THREAD_LOCAL_DECL __thread
#endif
#endif
"""
################# C functions ###############

cfuncs['calcarrindex'] = """
static int calcarrindex(int *i,PyArrayObject *arr) {
    int k,ii = i[0];
    for (k=1; k < PyArray_NDIM(arr); k++)
        ii += (ii*(PyArray_DIM(arr,k) - 1)+i[k]); /* assuming contiguous arr */
    return ii;
}"""
cfuncs['calcarrindextr'] = """
static int calcarrindextr(int *i,PyArrayObject *arr) {
    int k,ii = i[PyArray_NDIM(arr)-1];
    for (k=1; k < PyArray_NDIM(arr); k++)
        ii += (ii*(PyArray_DIM(arr,PyArray_NDIM(arr)-k-1) - 1)+i[PyArray_NDIM(arr)-k-1]); /* assuming contiguous arr */
    return ii;
}"""
cfuncs['forcomb'] = """
static struct { int nd;npy_intp *d;int *i,*i_tr,tr; } forcombcache;
static int initforcomb(npy_intp *dims,int nd,int tr) {
  int k;
  if (dims==NULL) return 0;
  if (nd<0) return 0;
  forcombcache.nd = nd;
  forcombcache.d = dims;
  forcombcache.tr = tr;
  if ((forcombcache.i = (int *)malloc(sizeof(int)*nd))==NULL) return 0;
  if ((forcombcache.i_tr = (int *)malloc(sizeof(int)*nd))==NULL) return 0;
  for (k=1;k<nd;k++) {
    forcombcache.i[k] = forcombcache.i_tr[nd-k-1] = 0;
  }
  forcombcache.i[0] = forcombcache.i_tr[nd-1] = -1;
  return 1;
}
static int *nextforcomb(void) {
  int j,*i,*i_tr,k;
  int nd=forcombcache.nd;
  if ((i=forcombcache.i) == NULL) return NULL;
  if ((i_tr=forcombcache.i_tr) == NULL) return NULL;
  if (forcombcache.d == NULL) return NULL;
  i[0]++;
  if (i[0]==forcombcache.d[0]) {
    j=1;
    while ((j<nd) && (i[j]==forcombcache.d[j]-1)) j++;
    if (j==nd) {
      free(i);
      free(i_tr);
      return NULL;
    }
    for (k=0;k<j;k++) i[k] = i_tr[nd-k-1] = 0;
    i[j]++;
    i_tr[nd-j-1]++;
  } else
    i_tr[nd-1]++;
  if (forcombcache.tr) return i_tr;
  return i;
}"""
needs['try_pyarr_from_string'] = ['STRINGCOPYN', 'PRINTPYOBJERR', 'string']
cfuncs['try_pyarr_from_string'] = """
/*
  try_pyarr_from_string copies str[:len(obj)] to the data of an `ndarray`.

  If obj is an `ndarray`, it is assumed to be contiguous.

  If the specified len==-1, str must be null-terminated.
*/
static int try_pyarr_from_string(PyObject *obj,
                                 const string str, const int len) {
#ifdef DEBUGCFUNCS
fprintf(stderr, "try_pyarr_from_string(str='%s', len=%d, obj=%p)\\n",
        (char*)str,len, obj);
#endif
    if (!obj) return -2; /* Object missing */
    if (obj == Py_None) return -1; /* None */
    if (!PyArray_Check(obj)) goto capi_fail; /* not an ndarray */
    if (PyArray_Check(obj)) {
        PyArrayObject *arr = (PyArrayObject *)obj;
        assert(ISCONTIGUOUS(arr));
        string buf = PyArray_DATA(arr);
        npy_intp n = len;
        if (n == -1) {
            /* Assuming null-terminated str. */
            n = strlen(str);
        }
        if (n > PyArray_NBYTES(arr)) {
            n = PyArray_NBYTES(arr);
        }
        STRINGCOPYN(buf, str, n);
        return 1;
    }
capi_fail:
    PRINTPYOBJERR(obj);
    PyErr_SetString(#modulename#_error, \"try_pyarr_from_string failed\");
    return 0;
}
"""
needs['string_from_pyobj'] = ['string', 'STRINGMALLOC', 'STRINGCOPYN']
cfuncs['string_from_pyobj'] = """
/*
  Create a new string buffer `str` of at most length `len` from a
  Python string-like object `obj`.

  The string buffer has given size (len) or the size of inistr when len==-1.

  The string buffer is padded with blanks: in Fortran, trailing blanks
  are insignificant contrary to C nulls.
 */
static int
string_from_pyobj(string *str, int *len, const string inistr, PyObject *obj,
                  const char *errmess)
{
    PyObject *tmp = NULL;
    string buf = NULL;
    npy_intp n = -1;
#ifdef DEBUGCFUNCS
fprintf(stderr,\"string_from_pyobj(str='%s',len=%d,inistr='%s',obj=%p)\\n\",
               (char*)str, *len, (char *)inistr, obj);
#endif
    if (obj == Py_None) {
        n = strlen(inistr);
        buf = inistr;
    }
    else if (PyArray_Check(obj)) {
        PyArrayObject *arr = (PyArrayObject *)obj;
        if (!ISCONTIGUOUS(arr)) {
            PyErr_SetString(PyExc_ValueError,
                            \"array object is non-contiguous.\");
            goto capi_fail;
        }
        n = PyArray_NBYTES(arr);
        buf = PyArray_DATA(arr);
        n = strnlen(buf, n);
    }
    else {
        if (PyBytes_Check(obj)) {
            tmp = obj;
            Py_INCREF(tmp);
        }
        else if (PyUnicode_Check(obj)) {
            tmp = PyUnicode_AsASCIIString(obj);
        }
        else {
            PyObject *tmp2;
            tmp2 = PyObject_Str(obj);
            if (tmp2) {
                tmp = PyUnicode_AsASCIIString(tmp2);
                Py_DECREF(tmp2);
            }
            else {
                tmp = NULL;
            }
        }
        if (tmp == NULL) goto capi_fail;
        n = PyBytes_GET_SIZE(tmp);
        buf = PyBytes_AS_STRING(tmp);
    }
    if (*len == -1) {
        /* TODO: change the type of `len` so that we can remove this */
        if (n > NPY_MAX_INT) {
            PyErr_SetString(PyExc_OverflowError,
                            "object too large for a 32-bit int");
            goto capi_fail;
        }
        *len = n;
    }
    else if (*len < n) {
        /* discard the last (len-n) bytes of input buf */
        n = *len;
    }
    if (n < 0 || *len < 0 || buf == NULL) {
        goto capi_fail;
    }
    STRINGMALLOC(*str, *len);  // *str is allocated with size (*len + 1)
    if (n < *len) {
        /*
          Pad fixed-width string with nulls. The caller will replace
          nulls with blanks when the corresponding argument is not
          intent(c).
        */
        memset(*str + n, '\\0', *len - n);
    }
    STRINGCOPYN(*str, buf, n);
    Py_XDECREF(tmp);
    return 1;
capi_fail:
    Py_XDECREF(tmp);
    {
        PyObject* err = PyErr_Occurred();
        if (err == NULL) {
            err = #modulename#_error;
        }
        PyErr_SetString(err, errmess);
    }
    return 0;
}
"""

cfuncs['character_from_pyobj'] = """
static int
character_from_pyobj(character* v, PyObject *obj, const char *errmess) {
    if (PyBytes_Check(obj)) {
        /* empty bytes has trailing null, so dereferencing is always safe */
        *v = PyBytes_AS_STRING(obj)[0];
        return 1;
    } else if (PyUnicode_Check(obj)) {
        PyObject* tmp = PyUnicode_AsASCIIString(obj);
        if (tmp != NULL) {
            *v = PyBytes_AS_STRING(tmp)[0];
            Py_DECREF(tmp);
            return 1;
        }
    } else if (PyArray_Check(obj)) {
        PyArrayObject* arr = (PyArrayObject*)obj;
        if (F2PY_ARRAY_IS_CHARACTER_COMPATIBLE(arr)) {
            *v = PyArray_BYTES(arr)[0];
            return 1;
        } else if (F2PY_IS_UNICODE_ARRAY(arr)) {
            // TODO: update when numpy will support 1-byte and
            // 2-byte unicode dtypes
            PyObject* tmp = PyUnicode_FromKindAndData(
                              PyUnicode_4BYTE_KIND,
                              PyArray_BYTES(arr),
                              (PyArray_NBYTES(arr)>0?1:0));
            if (tmp != NULL) {
                if (character_from_pyobj(v, tmp, errmess)) {
                    Py_DECREF(tmp);
                    return 1;
                }
                Py_DECREF(tmp);
            }
        }
    } else if (PySequence_Check(obj)) {
        PyObject* tmp = PySequence_GetItem(obj,0);
        if (tmp != NULL) {
            if (character_from_pyobj(v, tmp, errmess)) {
                Py_DECREF(tmp);
                return 1;
            }
            Py_DECREF(tmp);
        }
    }
    {
        /* TODO: This error (and most other) error handling needs cleaning. */
        char mess[F2PY_MESSAGE_BUFFER_SIZE];
        strcpy(mess, errmess);
        PyObject* err = PyErr_Occurred();
        if (err == NULL) {
            err = PyExc_TypeError;
            Py_INCREF(err);
        }
        else {
            Py_INCREF(err);
            PyErr_Clear();
        }
        sprintf(mess + strlen(mess),
                " -- expected str|bytes|sequence-of-str-or-bytes, got ");
        f2py_describe(obj, mess + strlen(mess));
        PyErr_SetString(err, mess);
        Py_DECREF(err);
    }
    return 0;
}
"""

# TODO: These should be dynamically generated, too many mapped to int things,
# see note in _isocbind.py
needs['char_from_pyobj'] = ['int_from_pyobj']
cfuncs['char_from_pyobj'] = """
static int
char_from_pyobj(char* v, PyObject *obj, const char *errmess) {
    int i = 0;
    if (int_from_pyobj(&i, obj, errmess)) {
        *v = (char)i;
        return 1;
    }
    return 0;
}
"""


needs['signed_char_from_pyobj'] = ['int_from_pyobj', 'signed_char']
cfuncs['signed_char_from_pyobj'] = """
static int
signed_char_from_pyobj(signed_char* v, PyObject *obj, const char *errmess) {
    int i = 0;
    if (int_from_pyobj(&i, obj, errmess)) {
        *v = (signed_char)i;
        return 1;
    }
    return 0;
}
"""


needs['short_from_pyobj'] = ['int_from_pyobj']
cfuncs['short_from_pyobj'] = """
static int
short_from_pyobj(short* v, PyObject *obj, const char *errmess) {
    int i = 0;
    if (int_from_pyobj(&i, obj, errmess)) {
        *v = (short)i;
        return 1;
    }
    return 0;
}
"""


cfuncs['int_from_pyobj'] = """
static int
int_from_pyobj(int* v, PyObject *obj, const char *errmess)
{
    PyObject* tmp = NULL;

    if (PyLong_Check(obj)) {
        *v = Npy__PyLong_AsInt(obj);
        return !(*v == -1 && PyErr_Occurred());
    }

    tmp = PyNumber_Long(obj);
    if (tmp) {
        *v = Npy__PyLong_AsInt(tmp);
        Py_DECREF(tmp);
        return !(*v == -1 && PyErr_Occurred());
    }

    if (PyComplex_Check(obj)) {
        PyErr_Clear();
        tmp = PyObject_GetAttrString(obj,\"real\");
    }
    else if (PyBytes_Check(obj) || PyUnicode_Check(obj)) {
        /*pass*/;
    }
    else if (PySequence_Check(obj)) {
        PyErr_Clear();
        tmp = PySequence_GetItem(obj, 0);
    }

    if (tmp) {
        if (int_from_pyobj(v, tmp, errmess)) {
            Py_DECREF(tmp);
            return 1;
        }
        Py_DECREF(tmp);
    }

    {
        PyObject* err = PyErr_Occurred();
        if (err == NULL) {
            err = #modulename#_error;
        }
        PyErr_SetString(err, errmess);
    }
    return 0;
}
"""


cfuncs['long_from_pyobj'] = """
static int
long_from_pyobj(long* v, PyObject *obj, const char *errmess) {
    PyObject* tmp = NULL;

    if (PyLong_Check(obj)) {
        *v = PyLong_AsLong(obj);
        return !(*v == -1 && PyErr_Occurred());
    }

    tmp = PyNumber_Long(obj);
    if (tmp) {
        *v = PyLong_AsLong(tmp);
        Py_DECREF(tmp);
        return !(*v == -1 && PyErr_Occurred());
    }

    if (PyComplex_Check(obj)) {
        PyErr_Clear();
        tmp = PyObject_GetAttrString(obj,\"real\");
    }
    else if (PyBytes_Check(obj) || PyUnicode_Check(obj)) {
        /*pass*/;
    }
    else if (PySequence_Check(obj)) {
        PyErr_Clear();
        tmp = PySequence_GetItem(obj, 0);
    }

    if (tmp) {
        if (long_from_pyobj(v, tmp, errmess)) {
            Py_DECREF(tmp);
            return 1;
        }
        Py_DECREF(tmp);
    }
    {
        PyObject* err = PyErr_Occurred();
        if (err == NULL) {
            err = #modulename#_error;
        }
        PyErr_SetString(err, errmess);
    }
    return 0;
}
"""


needs['long_long_from_pyobj'] = ['long_long']
cfuncs['long_long_from_pyobj'] = """
static int
long_long_from_pyobj(long_long* v, PyObject *obj, const char *errmess)
{
    PyObject* tmp = NULL;

    if (PyLong_Check(obj)) {
        *v = PyLong_AsLongLong(obj);
        return !(*v == -1 && PyErr_Occurred());
    }

    tmp = PyNumber_Long(obj);
    if (tmp) {
        *v = PyLong_AsLongLong(tmp);
        Py_DECREF(tmp);
        return !(*v == -1 && PyErr_Occurred());
    }

    if (PyComplex_Check(obj)) {
        PyErr_Clear();
        tmp = PyObject_GetAttrString(obj,\"real\");
    }
    else if (PyBytes_Check(obj) || PyUnicode_Check(obj)) {
        /*pass*/;
    }
    else if (PySequence_Check(obj)) {
        PyErr_Clear();
        tmp = PySequence_GetItem(obj, 0);
    }

    if (tmp) {
        if (long_long_from_pyobj(v, tmp, errmess)) {
            Py_DECREF(tmp);
            return 1;
        }
        Py_DECREF(tmp);
    }
    {
        PyObject* err = PyErr_Occurred();
        if (err == NULL) {
            err = #modulename#_error;
        }
        PyErr_SetString(err,errmess);
    }
    return 0;
}
"""


needs['long_double_from_pyobj'] = ['double_from_pyobj', 'long_double']
cfuncs['long_double_from_pyobj'] = """
static int
long_double_from_pyobj(long_double* v, PyObject *obj, const char *errmess)
{
    double d=0;
    if (PyArray_CheckScalar(obj)){
        if PyArray_IsScalar(obj, LongDouble) {
            PyArray_ScalarAsCtype(obj, v);
            return 1;
        }
        else if (PyArray_Check(obj) && PyArray_TYPE(obj) == NPY_LONGDOUBLE) {
            (*v) = *((npy_longdouble *)PyArray_DATA(obj));
            return 1;
        }
    }
    if (double_from_pyobj(&d, obj, errmess)) {
        *v = (long_double)d;
        return 1;
    }
    return 0;
}
"""


cfuncs['double_from_pyobj'] = """
static int
double_from_pyobj(double* v, PyObject *obj, const char *errmess)
{
    PyObject* tmp = NULL;
    if (PyFloat_Check(obj)) {
        *v = PyFloat_AsDouble(obj);
        return !(*v == -1.0 && PyErr_Occurred());
    }

    tmp = PyNumber_Float(obj);
    if (tmp) {
        *v = PyFloat_AsDouble(tmp);
        Py_DECREF(tmp);
        return !(*v == -1.0 && PyErr_Occurred());
    }

    if (PyComplex_Check(obj)) {
        PyErr_Clear();
        tmp = PyObject_GetAttrString(obj,\"real\");
    }
    else if (PyBytes_Check(obj) || PyUnicode_Check(obj)) {
        /*pass*/;
    }
    else if (PySequence_Check(obj)) {
        PyErr_Clear();
        tmp = PySequence_GetItem(obj, 0);
    }

    if (tmp) {
        if (double_from_pyobj(v,tmp,errmess)) {Py_DECREF(tmp); return 1;}
        Py_DECREF(tmp);
    }
    {
        PyObject* err = PyErr_Occurred();
        if (err==NULL) err = #modulename#_error;
        PyErr_SetString(err,errmess);
    }
    return 0;
}
"""


needs['float_from_pyobj'] = ['double_from_pyobj']
cfuncs['float_from_pyobj'] = """
static int
float_from_pyobj(float* v, PyObject *obj, const char *errmess)
{
    double d=0.0;
    if (double_from_pyobj(&d,obj,errmess)) {
        *v = (float)d;
        return 1;
    }
    return 0;
}
"""


needs['complex_long_double_from_pyobj'] = ['complex_long_double', 'long_double',
                                           'complex_double_from_pyobj', 'npy_math.h']
cfuncs['complex_long_double_from_pyobj'] = """
static int
complex_long_double_from_pyobj(complex_long_double* v, PyObject *obj, const char *errmess)
{
    complex_double cd = {0.0,0.0};
    if (PyArray_CheckScalar(obj)){
        if PyArray_IsScalar(obj, CLongDouble) {
            PyArray_ScalarAsCtype(obj, v);
            return 1;
        }
        else if (PyArray_Check(obj) && PyArray_TYPE(obj)==NPY_CLONGDOUBLE) {
            (*v).r = npy_creall(*(((npy_clongdouble *)PyArray_DATA(obj))));
            (*v).i = npy_cimagl(*(((npy_clongdouble *)PyArray_DATA(obj))));
            return 1;
        }
    }
    if (complex_double_from_pyobj(&cd,obj,errmess)) {
        (*v).r = (long_double)cd.r;
        (*v).i = (long_double)cd.i;
        return 1;
    }
    return 0;
}
"""


needs['complex_double_from_pyobj'] = ['complex_double', 'npy_math.h']
cfuncs['complex_double_from_pyobj'] = """
static int
complex_double_from_pyobj(complex_double* v, PyObject *obj, const char *errmess) {
    Py_complex c;
    if (PyComplex_Check(obj)) {
        c = PyComplex_AsCComplex(obj);
        (*v).r = c.real;
        (*v).i = c.imag;
        return 1;
    }
    if (PyArray_IsScalar(obj, ComplexFloating)) {
        if (PyArray_IsScalar(obj, CFloat)) {
            npy_cfloat new;
            PyArray_ScalarAsCtype(obj, &new);
            (*v).r = (double)npy_crealf(new);
            (*v).i = (double)npy_cimagf(new);
        }
        else if (PyArray_IsScalar(obj, CLongDouble)) {
            npy_clongdouble new;
            PyArray_ScalarAsCtype(obj, &new);
            (*v).r = (double)npy_creall(new);
            (*v).i = (double)npy_cimagl(new);
        }
        else { /* if (PyArray_IsScalar(obj, CDouble)) */
            PyArray_ScalarAsCtype(obj, v);
        }
        return 1;
    }
    if (PyArray_CheckScalar(obj)) { /* 0-dim array or still array scalar */
        PyArrayObject *arr;
        if (PyArray_Check(obj)) {
            arr = (PyArrayObject *)PyArray_Cast((PyArrayObject *)obj, NPY_CDOUBLE);
        }
        else {
            arr = (PyArrayObject *)PyArray_FromScalar(obj, PyArray_DescrFromType(NPY_CDOUBLE));
        }
        if (arr == NULL) {
            return 0;
        }
        (*v).r = npy_creal(*(((npy_cdouble *)PyArray_DATA(arr))));
        (*v).i = npy_cimag(*(((npy_cdouble *)PyArray_DATA(arr))));
        Py_DECREF(arr);
        return 1;
    }
    /* Python does not provide PyNumber_Complex function :-( */
    (*v).i = 0.0;
    if (PyFloat_Check(obj)) {
        (*v).r = PyFloat_AsDouble(obj);
        return !((*v).r == -1.0 && PyErr_Occurred());
    }
    if (PyLong_Check(obj)) {
        (*v).r = PyLong_AsDouble(obj);
        return !((*v).r == -1.0 && PyErr_Occurred());
    }
    if (PySequence_Check(obj) && !(PyBytes_Check(obj) || PyUnicode_Check(obj))) {
        PyObject *tmp = PySequence_GetItem(obj,0);
        if (tmp) {
            if (complex_double_from_pyobj(v,tmp,errmess)) {
                Py_DECREF(tmp);
                return 1;
            }
            Py_DECREF(tmp);
        }
    }
    {
        PyObject* err = PyErr_Occurred();
        if (err==NULL)
            err = PyExc_TypeError;
        PyErr_SetString(err,errmess);
    }
    return 0;
}
"""


needs['complex_float_from_pyobj'] = [
    'complex_float', 'complex_double_from_pyobj']
cfuncs['complex_float_from_pyobj'] = """
static int
complex_float_from_pyobj(complex_float* v,PyObject *obj,const char *errmess)
{
    complex_double cd={0.0,0.0};
    if (complex_double_from_pyobj(&cd,obj,errmess)) {
        (*v).r = (float)cd.r;
        (*v).i = (float)cd.i;
        return 1;
    }
    return 0;
}
"""


cfuncs['try_pyarr_from_character'] = """
static int try_pyarr_from_character(PyObject* obj, character* v) {
    PyArrayObject *arr = (PyArrayObject*)obj;
    if (!obj) return -2;
    if (PyArray_Check(obj)) {
        if (F2PY_ARRAY_IS_CHARACTER_COMPATIBLE(arr))  {
            *(character *)(PyArray_DATA(arr)) = *v;
            return 1;
        }
    }
    {
        char mess[F2PY_MESSAGE_BUFFER_SIZE];
        PyObject* err = PyErr_Occurred();
        if (err == NULL) {
            err = PyExc_ValueError;
            strcpy(mess, "try_pyarr_from_character failed"
                         " -- expected bytes array-scalar|array, got ");
            f2py_describe(obj, mess + strlen(mess));
            PyErr_SetString(err, mess);
        }
    }
    return 0;
}
"""

needs['try_pyarr_from_char'] = ['pyobj_from_char1', 'TRYPYARRAYTEMPLATE']
cfuncs[
    'try_pyarr_from_char'] = 'static int try_pyarr_from_char(PyObject* obj,char* v) {\n    TRYPYARRAYTEMPLATE(char,\'c\');\n}\n'
needs['try_pyarr_from_signed_char'] = ['TRYPYARRAYTEMPLATE', 'unsigned_char']
cfuncs[
    'try_pyarr_from_unsigned_char'] = 'static int try_pyarr_from_unsigned_char(PyObject* obj,unsigned_char* v) {\n    TRYPYARRAYTEMPLATE(unsigned_char,\'b\');\n}\n'
needs['try_pyarr_from_signed_char'] = ['TRYPYARRAYTEMPLATE', 'signed_char']
cfuncs[
    'try_pyarr_from_signed_char'] = 'static int try_pyarr_from_signed_char(PyObject* obj,signed_char* v) {\n    TRYPYARRAYTEMPLATE(signed_char,\'1\');\n}\n'
needs['try_pyarr_from_short'] = ['pyobj_from_short1', 'TRYPYARRAYTEMPLATE']
cfuncs[
    'try_pyarr_from_short'] = 'static int try_pyarr_from_short(PyObject* obj,short* v) {\n    TRYPYARRAYTEMPLATE(short,\'s\');\n}\n'
needs['try_pyarr_from_int'] = ['pyobj_from_int1', 'TRYPYARRAYTEMPLATE']
cfuncs[
    'try_pyarr_from_int'] = 'static int try_pyarr_from_int(PyObject* obj,int* v) {\n    TRYPYARRAYTEMPLATE(int,\'i\');\n}\n'
needs['try_pyarr_from_long'] = ['pyobj_from_long1', 'TRYPYARRAYTEMPLATE']
cfuncs[
    'try_pyarr_from_long'] = 'static int try_pyarr_from_long(PyObject* obj,long* v) {\n    TRYPYARRAYTEMPLATE(long,\'l\');\n}\n'
needs['try_pyarr_from_long_long'] = [
    'pyobj_from_long_long1', 'TRYPYARRAYTEMPLATE', 'long_long']
cfuncs[
    'try_pyarr_from_long_long'] = 'static int try_pyarr_from_long_long(PyObject* obj,long_long* v) {\n    TRYPYARRAYTEMPLATE(long_long,\'L\');\n}\n'
needs['try_pyarr_from_float'] = ['pyobj_from_float1', 'TRYPYARRAYTEMPLATE']
cfuncs[
    'try_pyarr_from_float'] = 'static int try_pyarr_from_float(PyObject* obj,float* v) {\n    TRYPYARRAYTEMPLATE(float,\'f\');\n}\n'
needs['try_pyarr_from_double'] = ['pyobj_from_double1', 'TRYPYARRAYTEMPLATE']
cfuncs[
    'try_pyarr_from_double'] = 'static int try_pyarr_from_double(PyObject* obj,double* v) {\n    TRYPYARRAYTEMPLATE(double,\'d\');\n}\n'
needs['try_pyarr_from_complex_float'] = [
    'pyobj_from_complex_float1', 'TRYCOMPLEXPYARRAYTEMPLATE', 'complex_float']
cfuncs[
    'try_pyarr_from_complex_float'] = 'static int try_pyarr_from_complex_float(PyObject* obj,complex_float* v) {\n    TRYCOMPLEXPYARRAYTEMPLATE(float,\'F\');\n}\n'
needs['try_pyarr_from_complex_double'] = [
    'pyobj_from_complex_double1', 'TRYCOMPLEXPYARRAYTEMPLATE', 'complex_double']
cfuncs[
    'try_pyarr_from_complex_double'] = 'static int try_pyarr_from_complex_double(PyObject* obj,complex_double* v) {\n    TRYCOMPLEXPYARRAYTEMPLATE(double,\'D\');\n}\n'


needs['create_cb_arglist'] = ['CFUNCSMESS', 'PRINTPYOBJERR', 'MINMAX']
# create the list of arguments to be used when calling back to python
cfuncs['create_cb_arglist'] = """
static int
create_cb_arglist(PyObject* fun, PyTupleObject* xa , const int maxnofargs,
                  const int nofoptargs, int *nofargs, PyTupleObject **args,
                  const char *errmess)
{
    PyObject *tmp = NULL;
    PyObject *tmp_fun = NULL;
    Py_ssize_t tot, opt, ext, siz, i, di = 0;
    CFUNCSMESS(\"create_cb_arglist\\n\");
    tot=opt=ext=siz=0;
    /* Get the total number of arguments */
    if (PyFunction_Check(fun)) {
        tmp_fun = fun;
        Py_INCREF(tmp_fun);
    }
    else {
        di = 1;
        if (PyObject_HasAttrString(fun,\"im_func\")) {
            tmp_fun = PyObject_GetAttrString(fun,\"im_func\");
        }
        else if (PyObject_HasAttrString(fun,\"__call__\")) {
            tmp = PyObject_GetAttrString(fun,\"__call__\");
            if (PyObject_HasAttrString(tmp,\"im_func\"))
                tmp_fun = PyObject_GetAttrString(tmp,\"im_func\");
            else {
                tmp_fun = fun; /* built-in function */
                Py_INCREF(tmp_fun);
                tot = maxnofargs;
                if (PyCFunction_Check(fun)) {
                    /* In case the function has a co_argcount (like on PyPy) */
                    di = 0;
                }
                if (xa != NULL)
                    tot += PyTuple_Size((PyObject *)xa);
            }
            Py_XDECREF(tmp);
        }
        else if (PyFortran_Check(fun) || PyFortran_Check1(fun)) {
            tot = maxnofargs;
            if (xa != NULL)
                tot += PyTuple_Size((PyObject *)xa);
            tmp_fun = fun;
            Py_INCREF(tmp_fun);
        }
        else if (F2PyCapsule_Check(fun)) {
            tot = maxnofargs;
            if (xa != NULL)
                ext = PyTuple_Size((PyObject *)xa);
            if(ext>0) {
                fprintf(stderr,\"extra arguments tuple cannot be used with PyCapsule call-back\\n\");
                goto capi_fail;
            }
            tmp_fun = fun;
            Py_INCREF(tmp_fun);
        }
    }

    if (tmp_fun == NULL) {
        fprintf(stderr,
                \"Call-back argument must be function|instance|instance.__call__|f2py-function \"
                \"but got %s.\\n\",
                ((fun == NULL) ? \"NULL\" : Py_TYPE(fun)->tp_name));
        goto capi_fail;
    }

    if (PyObject_HasAttrString(tmp_fun,\"__code__\")) {
        if (PyObject_HasAttrString(tmp = PyObject_GetAttrString(tmp_fun,\"__code__\"),\"co_argcount\")) {
            PyObject *tmp_argcount = PyObject_GetAttrString(tmp,\"co_argcount\");
            Py_DECREF(tmp);
            if (tmp_argcount == NULL) {
                goto capi_fail;
            }
            tot = PyLong_AsSsize_t(tmp_argcount) - di;
            Py_DECREF(tmp_argcount);
        }
    }
    /* Get the number of optional arguments */
    if (PyObject_HasAttrString(tmp_fun,\"__defaults__\")) {
        if (PyTuple_Check(tmp = PyObject_GetAttrString(tmp_fun,\"__defaults__\")))
            opt = PyTuple_Size(tmp);
        Py_XDECREF(tmp);
    }
    /* Get the number of extra arguments */
    if (xa != NULL)
        ext = PyTuple_Size((PyObject *)xa);
    /* Calculate the size of call-backs argument list */
    siz = MIN(maxnofargs+ext,tot);
    *nofargs = MAX(0,siz-ext);

#ifdef DEBUGCFUNCS
    fprintf(stderr,
            \"debug-capi:create_cb_arglist:maxnofargs(-nofoptargs),\"
            \"tot,opt,ext,siz,nofargs = %d(-%d), %zd, %zd, %zd, %zd, %d\\n\",
            maxnofargs, nofoptargs, tot, opt, ext, siz, *nofargs);
#endif

    if (siz < tot-opt) {
        fprintf(stderr,
                \"create_cb_arglist: Failed to build argument list \"
                \"(siz) with enough arguments (tot-opt) required by \"
                \"user-supplied function (siz,tot,opt=%zd, %zd, %zd).\\n\",
                siz, tot, opt);
        goto capi_fail;
    }

    /* Initialize argument list */
    *args = (PyTupleObject *)PyTuple_New(siz);
    for (i=0;i<*nofargs;i++) {
        Py_INCREF(Py_None);
        PyTuple_SET_ITEM((PyObject *)(*args),i,Py_None);
    }
    if (xa != NULL)
        for (i=(*nofargs);i<siz;i++) {
            tmp = PyTuple_GetItem((PyObject *)xa,i-(*nofargs));
            Py_INCREF(tmp);
            PyTuple_SET_ITEM(*args,i,tmp);
        }
    CFUNCSMESS(\"create_cb_arglist-end\\n\");
    Py_DECREF(tmp_fun);
    return 1;

capi_fail:
    if (PyErr_Occurred() == NULL)
        PyErr_SetString(#modulename#_error, errmess);
    Py_XDECREF(tmp_fun);
    return 0;
}
"""


def buildcfuncs():
    from .capi_maps import c2capi_map
    for k in c2capi_map.keys():
        m = 'pyarr_from_p_%s1' % k
        cppmacros[
            m] = '#define %s(v) (PyArray_SimpleNewFromData(0,NULL,%s,(char *)v))' % (m, c2capi_map[k])
    k = 'string'
    m = 'pyarr_from_p_%s1' % k
    # NPY_CHAR compatibility, NPY_STRING with itemsize 1
    cppmacros[
        m] = '#define %s(v,dims) (PyArray_New(&PyArray_Type, 1, dims, NPY_STRING, NULL, v, 1, NPY_ARRAY_CARRAY, NULL))' % (m)


############ Auxiliary functions for sorting needs ###################

def append_needs(need, flag=1):
    # This function modifies the contents of the global `outneeds` dict.
    if isinstance(need, list):
        for n in need:
            append_needs(n, flag)
    elif isinstance(need, str):
        if not need:
            return
        if need in includes0:
            n = 'includes0'
        elif need in includes:
            n = 'includes'
        elif need in typedefs:
            n = 'typedefs'
        elif need in typedefs_generated:
            n = 'typedefs_generated'
        elif need in cppmacros:
            n = 'cppmacros'
        elif need in cfuncs:
            n = 'cfuncs'
        elif need in callbacks:
            n = 'callbacks'
        elif need in f90modhooks:
            n = 'f90modhooks'
        elif need in commonhooks:
            n = 'commonhooks'
        else:
            errmess('append_needs: unknown need %s\n' % (repr(need)))
            return
        if need in outneeds[n]:
            return
        if flag:
            tmp = {}
            if need in needs:
                for nn in needs[need]:
                    t = append_needs(nn, 0)
                    if isinstance(t, dict):
                        for nnn in t.keys():
                            if nnn in tmp:
                                tmp[nnn] = tmp[nnn] + t[nnn]
                            else:
                                tmp[nnn] = t[nnn]
            for nn in tmp.keys():
                for nnn in tmp[nn]:
                    if nnn not in outneeds[nn]:
                        outneeds[nn] = [nnn] + outneeds[nn]
            outneeds[n].append(need)
        else:
            tmp = {}
            if need in needs:
                for nn in needs[need]:
                    t = append_needs(nn, flag)
                    if isinstance(t, dict):
                        for nnn in t.keys():
                            if nnn in tmp:
                                tmp[nnn] = t[nnn] + tmp[nnn]
                            else:
                                tmp[nnn] = t[nnn]
            if n not in tmp:
                tmp[n] = []
            tmp[n].append(need)
            return tmp
    else:
        errmess('append_needs: expected list or string but got :%s\n' %
                (repr(need)))


def get_needs():
    # This function modifies the contents of the global `outneeds` dict.
    res = {}
    for n in outneeds.keys():
        out = []
        saveout = copy.copy(outneeds[n])
        while len(outneeds[n]) > 0:
            if outneeds[n][0] not in needs:
                out.append(outneeds[n][0])
                del outneeds[n][0]
            else:
                flag = 0
                for k in outneeds[n][1:]:
                    if k in needs[outneeds[n][0]]:
                        flag = 1
                        break
                if flag:
                    outneeds[n] = outneeds[n][1:] + [outneeds[n][0]]
                else:
                    out.append(outneeds[n][0])
                    del outneeds[n][0]
            if saveout and (0 not in map(lambda x, y: x == y, saveout, outneeds[n])) \
                    and outneeds[n] != []:
                print(n, saveout)
                errmess(
                    'get_needs: no progress in sorting needs, probably circular dependence, skipping.\n')
                out = out + saveout
                break
            saveout = copy.copy(outneeds[n])
        if out == []:
            out = [n]
        res[n] = out
    return res
```
