## Supplementary software v0.2.1 for "Virtual control arms for paediatric myopia trials: external validation of axial-elongation models": common_rules.py

```
"""
Build common block mechanism for f2py2e.

Copyright 1999 -- 2011 Pearu Peterson all rights reserved.
Copyright 2011 -- present NumPy Developers.
Permission to use, modify, and distribute this software is given under the
terms of the NumPy License

NO WARRANTY IS EXPRESSED OR IMPLIED.  USE AT YOUR OWN RISK.
"""
from . import __version__
f2py_version = __version__.version

from .auxfuncs import (
    hasbody, hascommon, hasnote, isintent_hide, outmess, getuseblocks
)
from . import capi_maps
from . import func2subr
from .crackfortran import rmbadname


def findcommonblocks(block, top=1):
    ret = []
    if hascommon(block):
        for key, value in block['common'].items():
            vars_ = {v: block['vars'][v] for v in value}
            ret.append((key, value, vars_))
    elif hasbody(block):
        for b in block['body']:
            ret = ret + findcommonblocks(b, 0)
    if top:
        tret = []
        names = []
        for t in ret:
            if t[0] not in names:
                names.append(t[0])
                tret.append(t)
        return tret
    return ret


def buildhooks(m):
    ret = {'commonhooks': [], 'initcommonhooks': [],
           'docs': ['"COMMON blocks:\\n"']}
    fwrap = ['']

    def fadd(line, s=fwrap):
        s[0] = '%s\n      %s' % (s[0], line)
    chooks = ['']

    def cadd(line, s=chooks):
        s[0] = '%s\n%s' % (s[0], line)
    ihooks = ['']

    def iadd(line, s=ihooks):
        s[0] = '%s\n%s' % (s[0], line)
    doc = ['']

    def dadd(line, s=doc):
        s[0] = '%s\n%s' % (s[0], line)
    for (name, vnames, vars) in findcommonblocks(m):
        lower_name = name.lower()
        hnames, inames = [], []
        for n in vnames:
            if isintent_hide(vars[n]):
                hnames.append(n)
            else:
                inames.append(n)
        if hnames:
            outmess('\t\tConstructing COMMON block support for "%s"...\n\t\t  %s\n\t\t  Hidden: %s\n' % (
                name, ','.join(inames), ','.join(hnames)))
        else:
            outmess('\t\tConstructing COMMON block support for "%s"...\n\t\t  %s\n' % (
                name, ','.join(inames)))
        fadd('subroutine f2pyinit%s(setupfunc)' % name)
        for usename in getuseblocks(m):
            fadd(f'use {usename}')
        fadd('external setupfunc')
        for n in vnames:
            fadd(func2subr.var2fixfortran(vars, n))
        if name == '_BLNK_':
            fadd('common %s' % (','.join(vnames)))
        else:
            fadd('common /%s/ %s' % (name, ','.join(vnames)))
        fadd('call setupfunc(%s)' % (','.join(inames)))
        fadd('end\n')
        cadd('static FortranDataDef f2py_%s_def[] = {' % (name))
        idims = []
        for n in inames:
            ct = capi_maps.getctype(vars[n])
            elsize = capi_maps.get_elsize(vars[n])
            at = capi_maps.c2capi_map[ct]
            dm = capi_maps.getarrdims(n, vars[n])
            if dm['dims']:
                idims.append('(%s)' % (dm['dims']))
            else:
                idims.append('')
            dms = dm['dims'].strip()
            if not dms:
                dms = '-1'
            cadd('\t{\"%s\",%s,{{%s}},%s, %s},'
                 % (n, dm['rank'], dms, at, elsize))
        cadd('\t{NULL}\n};')
        inames1 = rmbadname(inames)
        inames1_tps = ','.join(['char *' + s for s in inames1])
        cadd('static void f2py_setup_%s(%s) {' % (name, inames1_tps))
        cadd('\tint i_f2py=0;')
        for n in inames1:
            cadd('\tf2py_%s_def[i_f2py++].data = %s;' % (name, n))
        cadd('}')
        if '_' in lower_name:
            F_FUNC = 'F_FUNC_US'
        else:
            F_FUNC = 'F_FUNC'
        cadd('extern void %s(f2pyinit%s,F2PYINIT%s)(void(*)(%s));'
             % (F_FUNC, lower_name, name.upper(),
                ','.join(['char*'] * len(inames1))))
        cadd('static void f2py_init_%s(void) {' % name)
        cadd('\t%s(f2pyinit%s,F2PYINIT%s)(f2py_setup_%s);'
             % (F_FUNC, lower_name, name.upper(), name))
        cadd('}\n')
        iadd('\ttmp = PyFortranObject_New(f2py_%s_def,f2py_init_%s);' % (name, name))
        iadd('\tif (tmp == NULL) return NULL;')
        iadd('\tif (F2PyDict_SetItemString(d, \"%s\", tmp) == -1) return NULL;'
             % name)
        iadd('\tPy_DECREF(tmp);')
        tname = name.replace('_', '\\_')
        dadd('\\subsection{Common block \\texttt{%s}}\n' % (tname))
        dadd('\\begin{description}')
        for n in inames:
            dadd('\\item[]{{}\\verb@%s@{}}' %
                 (capi_maps.getarrdocsign(n, vars[n])))
            if hasnote(vars[n]):
                note = vars[n]['note']
                if isinstance(note, list):
                    note = '\n'.join(note)
                dadd('--- %s' % (note))
        dadd('\\end{description}')
        ret['docs'].append(
            '"\t/%s/ %s\\n"' % (name, ','.join(map(lambda v, d: v + d, inames, idims))))
    ret['commonhooks'] = chooks
    ret['initcommonhooks'] = ihooks
    ret['latexdoc'] = doc[0]
    if len(ret['docs']) <= 1:
        ret['docs'] = ''
    return ret, fwrap[0]
```
