## Supplementary software v0.2.1 for "Virtual control arms for paediatric myopia trials: external validation of axial-elongation models": crackfortran.py

```
"""
crackfortran --- read fortran (77,90) code and extract declaration information.

Copyright 1999 -- 2011 Pearu Peterson all rights reserved.
Copyright 2011 -- present NumPy Developers.
Permission to use, modify, and distribute this software is given under the
terms of the NumPy License.

NO WARRANTY IS EXPRESSED OR IMPLIED.  USE AT YOUR OWN RISK.


Usage of crackfortran:
======================
Command line keys: -quiet,-verbose,-fix,-f77,-f90,-show,-h <pyffilename>
                   -m <module name for f77 routines>,--ignore-contains
Functions: crackfortran, crack2fortran
The following Fortran statements/constructions are supported
(or will be if needed):
   block data,byte,call,character,common,complex,contains,data,
   dimension,double complex,double precision,end,external,function,
   implicit,integer,intent,interface,intrinsic,
   logical,module,optional,parameter,private,public,
   program,real,(sequence?),subroutine,type,use,virtual,
   include,pythonmodule
Note: 'virtual' is mapped to 'dimension'.
Note: 'implicit integer (z) static (z)' is 'implicit static (z)' (this is minor bug).
Note: code after 'contains' will be ignored until its scope ends.
Note: 'common' statement is extended: dimensions are moved to variable definitions
Note: f2py directive: <commentchar>f2py<line> is read as <line>
Note: pythonmodule is introduced to represent Python module

Usage:
  `postlist=crackfortran(files)`
  `postlist` contains declaration information read from the list of files `files`.
  `crack2fortran(postlist)` returns a fortran code to be saved to pyf-file

  `postlist` has the following structure:
 *** it is a list of dictionaries containing `blocks':
     B = {'block','body','vars','parent_block'[,'name','prefix','args','result',
          'implicit','externals','interfaced','common','sortvars',
          'commonvars','note']}
     B['block'] = 'interface' | 'function' | 'subroutine' | 'module' |
                  'program' | 'block data' | 'type' | 'pythonmodule' |
                  'abstract interface'
     B['body'] --- list containing `subblocks' with the same structure as `blocks'
     B['parent_block'] --- dictionary of a parent block:
                             C['body'][<index>]['parent_block'] is C
     B['vars'] --- dictionary of variable definitions
     B['sortvars'] --- dictionary of variable definitions sorted by dependence (independent first)
     B['name'] --- name of the block (not if B['block']=='interface')
     B['prefix'] --- prefix string (only if B['block']=='function')
     B['args'] --- list of argument names if B['block']== 'function' | 'subroutine'
     B['result'] --- name of the return value (only if B['block']=='function')
     B['implicit'] --- dictionary {'a':<variable definition>,'b':...} | None
     B['externals'] --- list of variables being external
     B['interfaced'] --- list of variables being external and defined
     B['common'] --- dictionary of common blocks (list of objects)
     B['commonvars'] --- list of variables used in common blocks (dimensions are moved to variable definitions)
     B['from'] --- string showing the 'parents' of the current block
     B['use'] --- dictionary of modules used in current block:
         {<modulename>:{['only':<0|1>],['map':{<local_name1>:<use_name1>,...}]}}
     B['note'] --- list of LaTeX comments on the block
     B['f2pyenhancements'] --- optional dictionary
          {'threadsafe':'','fortranname':<name>,
           'callstatement':<C-expr>|<multi-line block>,
           'callprotoargument':<C-expr-list>,
           'usercode':<multi-line block>|<list of multi-line blocks>,
           'pymethoddef:<multi-line block>'
           }
     B['entry'] --- dictionary {entryname:argslist,..}
     B['varnames'] --- list of variable names given in the order of reading the
                       Fortran code, useful for derived types.
     B['saved_interface'] --- a string of scanned routine signature, defines explicit interface
 *** Variable definition is a dictionary
     D = B['vars'][<variable name>] =
     {'typespec'[,'attrspec','kindselector','charselector','=','typename']}
     D['typespec'] = 'byte' | 'character' | 'complex' | 'double complex' |
                     'double precision' | 'integer' | 'logical' | 'real' | 'type'
     D['attrspec'] --- list of attributes (e.g. 'dimension(<arrayspec>)',
                       'external','intent(in|out|inout|hide|c|callback|cache|aligned4|aligned8|aligned16)',
                       'optional','required', etc)
     K = D['kindselector'] = {['*','kind']} (only if D['typespec'] =
                         'complex' | 'integer' | 'logical' | 'real' )
     C = D['charselector'] = {['*','len','kind','f2py_len']}
                             (only if D['typespec']=='character')
     D['='] --- initialization expression string
     D['typename'] --- name of the type if D['typespec']=='type'
     D['dimension'] --- list of dimension bounds
     D['intent'] --- list of intent specifications
     D['depend'] --- list of variable names on which current variable depends on
     D['check'] --- list of C-expressions; if C-expr returns zero, exception is raised
     D['note'] --- list of LaTeX comments on the variable
 *** Meaning of kind/char selectors (few examples):
     D['typespec>']*K['*']
     D['typespec'](kind=K['kind'])
     character*C['*']
     character(len=C['len'],kind=C['kind'], f2py_len=C['f2py_len'])
     (see also fortran type declaration statement formats below)

Fortran 90 type declaration statement format (F77 is subset of F90)
====================================================================
(Main source: IBM XL Fortran 5.1 Language Reference Manual)
type declaration = <typespec> [[<attrspec>]::] <entitydecl>
<typespec> = byte                          |
             character[<charselector>]     |
             complex[<kindselector>]       |
             double complex                |
             double precision              |
             integer[<kindselector>]       |
             logical[<kindselector>]       |
             real[<kindselector>]          |
             type(<typename>)
<charselector> = * <charlen>               |
             ([len=]<len>[,[kind=]<kind>]) |
             (kind=<kind>[,len=<len>])
<kindselector> = * <intlen>                |
             ([kind=]<kind>)
<attrspec> = comma separated list of attributes.
             Only the following attributes are used in
             building up the interface:
                external
                (parameter --- affects '=' key)
                optional
                intent
             Other attributes are ignored.
<intentspec> = in | out | inout
<arrayspec> = comma separated list of dimension bounds.
<entitydecl> = <name> [[*<charlen>][(<arrayspec>)] | [(<arrayspec>)]*<charlen>]
                      [/<init_expr>/ | =<init_expr>] [,<entitydecl>]

In addition, the following attributes are used: check,depend,note

TODO:
    * Apply 'parameter' attribute (e.g. 'integer parameter :: i=2' 'real x(i)'
                                   -> 'real x(2)')
    The above may be solved by creating appropriate preprocessor program, for example.

"""
import sys
import string
import fileinput
import re
import os
import copy
import platform
import codecs
from pathlib import Path
try:
    import charset_normalizer
except ImportError:
    charset_normalizer = None

from . import __version__

# The environment provided by auxfuncs.py is needed for some calls to eval.
# As the needed functions cannot be determined by static inspection of the
# code, it is safest to use import * pending a major refactoring of f2py.
from .auxfuncs import *
from . import symbolic

f2py_version = __version__.version

# Global flags:
strictf77 = 1          # Ignore `!' comments unless line[0]=='!'
sourcecodeform = 'fix'  # 'fix','free'
quiet = 0              # Be verbose if 0 (Obsolete: not used any more)
verbose = 1            # Be quiet if 0, extra verbose if > 1.
tabchar = 4 * ' '
pyffilename = ''
f77modulename = ''
skipemptyends = 0      # for old F77 programs without 'program' statement
ignorecontains = 1
dolowercase = 1
debug = []

# Global variables
beginpattern = ''
currentfilename = ''
expectbegin = 1
f90modulevars = {}
filepositiontext = ''
gotnextfile = 1
groupcache = None
groupcounter = 0
grouplist = {groupcounter: []}
groupname = ''
include_paths = []
neededmodule = -1
onlyfuncs = []
previous_context = None
skipblocksuntil = -1
skipfuncs = []
skipfunctions = []
usermodules = []


def reset_global_f2py_vars():
    global groupcounter, grouplist, neededmodule, expectbegin
    global skipblocksuntil, usermodules, f90modulevars, gotnextfile
    global filepositiontext, currentfilename, skipfunctions, skipfuncs
    global onlyfuncs, include_paths, previous_context
    global strictf77, sourcecodeform, quiet, verbose, tabchar, pyffilename
    global f77modulename, skipemptyends, ignorecontains, dolowercase, debug

    # flags
    strictf77 = 1
    sourcecodeform = 'fix'
    quiet = 0
    verbose = 1
    tabchar = 4 * ' '
    pyffilename = ''
    f77modulename = ''
    skipemptyends = 0
    ignorecontains = 1
    dolowercase = 1
    debug = []
    # variables
    groupcounter = 0
    grouplist = {groupcounter: []}
    neededmodule = -1
    expectbegin = 1
    skipblocksuntil = -1
    usermodules = []
    f90modulevars = {}
    gotnextfile = 1
    filepositiontext = ''
    currentfilename = ''
    skipfunctions = []
    skipfuncs = []
    onlyfuncs = []
    include_paths = []
    previous_context = None


def outmess(line, flag=1):
    global filepositiontext

    if not verbose:
        return
    if not quiet:
        if flag:
            sys.stdout.write(filepositiontext)
        sys.stdout.write(line)

re._MAXCACHE = 50
defaultimplicitrules = {}
for c in "abcdefghopqrstuvwxyz$_":
    defaultimplicitrules[c] = {'typespec': 'real'}
for c in "ijklmn":
    defaultimplicitrules[c] = {'typespec': 'integer'}
badnames = {}
invbadnames = {}
for n in ['int', 'double', 'float', 'char', 'short', 'long', 'void', 'case', 'while',
          'return', 'signed', 'unsigned', 'if', 'for', 'typedef', 'sizeof', 'union',
          'struct', 'static', 'register', 'new', 'break', 'do', 'goto', 'switch',
          'continue', 'else', 'inline', 'extern', 'delete', 'const', 'auto',
          'len', 'rank', 'shape', 'index', 'slen', 'size', '_i',
          'max', 'min',
          'flen', 'fshape',
          'string', 'complex_double', 'float_double', 'stdin', 'stderr', 'stdout',
          'type', 'default']:
    badnames[n] = n + '_bn'
    invbadnames[n + '_bn'] = n


def rmbadname1(name):
    if name in badnames:
        errmess('rmbadname1: Replacing "%s" with "%s".\n' %
                (name, badnames[name]))
        return badnames[name]
    return name


def rmbadname(names):
    return [rmbadname1(_m) for _m in names]


def undo_rmbadname1(name):
    if name in invbadnames:
        errmess('undo_rmbadname1: Replacing "%s" with "%s".\n'
                % (name, invbadnames[name]))
        return invbadnames[name]
    return name


def undo_rmbadname(names):
    return [undo_rmbadname1(_m) for _m in names]


_has_f_header = re.compile(r'-\*-\s*fortran\s*-\*-', re.I).search
_has_f90_header = re.compile(r'-\*-\s*f90\s*-\*-', re.I).search
_has_fix_header = re.compile(r'-\*-\s*fix\s*-\*-', re.I).search
_free_f90_start = re.compile(r'[^c*]\s*[^\s\d\t]', re.I).match

# Extensions
COMMON_FREE_EXTENSIONS = ['.f90', '.f95', '.f03', '.f08']
COMMON_FIXED_EXTENSIONS = ['.for', '.ftn', '.f77', '.f']


def openhook(filename, mode):
    """Ensures that filename is opened with correct encoding parameter.

    This function uses charset_normalizer package, when available, for
    determining the encoding of the file to be opened. When charset_normalizer
    is not available, the function detects only UTF encodings, otherwise, ASCII
    encoding is used as fallback.
    """
    # Reads in the entire file. Robust detection of encoding.
    # Correctly handles comments or late stage unicode characters
    # gh-22871
    if charset_normalizer is not None:
        encoding = charset_normalizer.from_path(filename).best().encoding
    else:
        # hint: install charset_normalizer for correct encoding handling
        # No need to read the whole file for trying with startswith
        nbytes = min(32, os.path.getsize(filename))
        with open(filename, 'rb') as fhandle:
            raw = fhandle.read(nbytes)
            if raw.startswith(codecs.BOM_UTF8):
                encoding = 'UTF-8-SIG'
            elif raw.startswith((codecs.BOM_UTF32_LE, codecs.BOM_UTF32_BE)):
                encoding = 'UTF-32'
            elif raw.startswith((codecs.BOM_LE, codecs.BOM_BE)):
                encoding = 'UTF-16'
            else:
                # Fallback, without charset_normalizer
                encoding = 'ascii'
    return open(filename, mode, encoding=encoding)


def is_free_format(fname):
    """Check if file is in free format Fortran."""
    # f90 allows both fixed and free format, assuming fixed unless
    # signs of free format are detected.
    result = False
    if Path(fname).suffix.lower() in COMMON_FREE_EXTENSIONS:
        result = True
    with openhook(fname, 'r') as fhandle:
        line = fhandle.readline()
        n = 15  # the number of non-comment lines to scan for hints
        if _has_f_header(line):
            n = 0
        elif _has_f90_header(line):
            n = 0
            result = True
        while n > 0 and line:
            if line[0] != '!' and line.strip():
                n -= 1
                if (line[0] != '\t' and _free_f90_start(line[:5])) or line[-2:-1] == '&':
                    result = True
                    break
            line = fhandle.readline()
    return result


# Read fortran (77,90) code
def readfortrancode(ffile, dowithline=show, istop=1):
    """
    Read fortran codes from files and
     1) Get rid of comments, line continuations, and empty lines; lower cases.
     2) Call dowithline(line) on every line.
     3) Recursively call itself when statement \"include '<filename>'\" is met.
    """
    global gotnextfile, filepositiontext, currentfilename, sourcecodeform, strictf77
    global beginpattern, quiet, verbose, dolowercase, include_paths

    if not istop:
        saveglobals = gotnextfile, filepositiontext, currentfilename, sourcecodeform, strictf77,\
            beginpattern, quiet, verbose, dolowercase
    if ffile == []:
        return
    localdolowercase = dolowercase
    # cont: set to True when the content of the last line read
    # indicates statement continuation
    cont = False
    finalline = ''
    ll = ''
    includeline = re.compile(
        r'\s*include\s*(\'|")(?P<name>[^\'"]*)(\'|")', re.I)
    cont1 = re.compile(r'(?P<line>.*)&\s*\Z')
    cont2 = re.compile(r'(\s*&|)(?P<line>.*)')
    mline_mark = re.compile(r".*?'''")
    if istop:
        dowithline('', -1)
    ll, l1 = '', ''
    spacedigits = [' '] + [str(_m) for _m in range(10)]
    filepositiontext = ''
    fin = fileinput.FileInput(ffile, openhook=openhook)
    while True:
        try:
            l = fin.readline()
        except UnicodeDecodeError as msg:
            raise Exception(
                f'readfortrancode: reading {fin.filename()}#{fin.lineno()}'
                f' failed with\n{msg}.\nIt is likely that installing charset_normalizer'
                ' package will help f2py determine the input file encoding'
                ' correctly.')
        if not l:
            break
        if fin.isfirstline():
            filepositiontext = ''
            currentfilename = fin.filename()
            gotnextfile = 1
            l1 = l
            strictf77 = 0
            sourcecodeform = 'fix'
            ext = os.path.splitext(currentfilename)[1]
            if Path(currentfilename).suffix.lower() in COMMON_FIXED_EXTENSIONS and \
                    not (_has_f90_header(l) or _has_fix_header(l)):
                strictf77 = 1
            elif is_free_format(currentfilename) and not _has_fix_header(l):
                sourcecodeform = 'free'
            if strictf77:
                beginpattern = beginpattern77
            else:
                beginpattern = beginpattern90
            outmess('\tReading file %s (format:%s%s)\n'
                    % (repr(currentfilename), sourcecodeform,
                       strictf77 and ',strict' or ''))

        l = l.expandtabs().replace('\xa0', ' ')
        # Get rid of newline characters
        while not l == '':
            if l[-1] not in "\n\r\f":
                break
            l = l[:-1]
        # Do not lower for directives, gh-2547, gh-27697, gh-26681
        is_f2py_directive = False
        # Unconditionally remove comments
        (l, rl) = split_by_unquoted(l, '!')
        l += ' '
        if rl[:5].lower() == '!f2py':  # f2py directive
            l, _ = split_by_unquoted(l + 4 * ' ' + rl[5:], '!')
            is_f2py_directive = True
        if l.strip() == '':  # Skip empty line
            if sourcecodeform == 'free':
                # In free form, a statement continues in the next line
                # that is not a comment line [3.3.2.4^1], lines with
                # blanks are comment lines [3.3.2.3^1]. Hence, the
                # line continuation flag must retain its state.
                pass
            else:
                # In fixed form, statement continuation is determined
                # by a non-blank character at the 6-th position. Empty
                # line indicates a start of a new statement
                # [3.3.3.3^1]. Hence, the line continuation flag must
                # be reset.
                cont = False
            continue
        if sourcecodeform == 'fix':
            if l[0] in ['*', 'c', '!', 'C', '#']:
                if l[1:5].lower() == 'f2py':  # f2py directive
                    l = '     ' + l[5:]
                    is_f2py_directive = True
                else:  # Skip comment line
                    cont = False
                    is_f2py_directive = False
                    continue
            elif strictf77:
                if len(l) > 72:
                    l = l[:72]
            if l[0] not in spacedigits:
                raise Exception('readfortrancode: Found non-(space,digit) char '
                                'in the first column.\n\tAre you sure that '
                                'this code is in fix form?\n\tline=%s' % repr(l))

            if (not cont or strictf77) and (len(l) > 5 and not l[5] == ' '):
                # Continuation of a previous line
                ll = ll + l[6:]
                finalline = ''
                origfinalline = ''
            else:
                r = cont1.match(l)
                if r:
                    l = r.group('line') # Continuation follows ..
                if cont:
                    ll = ll + cont2.match(l).group('line')
                    finalline = ''
                    origfinalline = ''
                else:
                    # clean up line beginning from possible digits.
                    l = '     ' + l[5:]
                    # f2py directives are already stripped by this point
                    if localdolowercase:
                        finalline = ll.lower()
                    else:
                        finalline = ll
                    origfinalline = ll
                    ll = l

        elif sourcecodeform == 'free':
            if not cont and ext == '.pyf' and mline_mark.match(l):
                l = l + '\n'
                while True:
                    lc = fin.readline()
                    if not lc:
                        errmess(
                            'Unexpected end of file when reading multiline\n')
                        break
                    l = l + lc
                    if mline_mark.match(lc):
                        break
                l = l.rstrip()
            r = cont1.match(l)
            if r:
                l = r.group('line')  # Continuation follows ..
            if cont:
                ll = ll + cont2.match(l).group('line')
                finalline = ''
                origfinalline = ''
            else:
                if localdolowercase:
                    # only skip lowering for C style constructs
                    # gh-2547, gh-27697, gh-26681, gh-28014
                    finalline = ll.lower() if not (is_f2py_directive and iscstyledirective(ll)) else ll
                else:
                    finalline = ll
                origfinalline = ll
                ll = l
            cont = (r is not None)
        else:
            raise ValueError(
                "Flag sourcecodeform must be either 'fix' or 'free': %s" % repr(sourcecodeform))
        filepositiontext = 'Line #%d in %s:"%s"\n\t' % (
            fin.filelineno() - 1, currentfilename, l1)
        m = includeline.match(origfinalline)
        if m:
            fn = m.group('name')
            if os.path.isfile(fn):
                readfortrancode(fn, dowithline=dowithline, istop=0)
            else:
                include_dirs = [
                    os.path.dirname(currentfilename)] + include_paths
                foundfile = 0
                for inc_dir in include_dirs:
                    fn1 = os.path.join(inc_dir, fn)
                    if os.path.isfile(fn1):
                        foundfile = 1
                        readfortrancode(fn1, dowithline=dowithline, istop=0)
                        break
                if not foundfile:
                    outmess('readfortrancode: could not find include file %s in %s. Ignoring.\n' % (
                        repr(fn), os.pathsep.join(include_dirs)))
        else:
            dowithline(finalline)
        l1 = ll
    # Last line should never have an f2py directive anyway
    if localdolowercase:
        finalline = ll.lower()
    else:
        finalline = ll
    origfinalline = ll
    filepositiontext = 'Line #%d in %s:"%s"\n\t' % (
        fin.filelineno() - 1, currentfilename, l1)
    m = includeline.match(origfinalline)
    if m:
        fn = m.group('name')
        if os.path.isfile(fn):
            readfortrancode(fn, dowithline=dowithline, istop=0)
        else:
            include_dirs = [os.path.dirname(currentfilename)] + include_paths
            foundfile = 0
            for inc_dir in include_dirs:
                fn1 = os.path.join(inc_dir, fn)
                if os.path.isfile(fn1):
                    foundfile = 1
                    readfortrancode(fn1, dowithline=dowithline, istop=0)
                    break
            if not foundfile:
                outmess('readfortrancode: could not find include file %s in %s. Ignoring.\n' % (
                    repr(fn), os.pathsep.join(include_dirs)))
    else:
        dowithline(finalline)
    filepositiontext = ''
    fin.close()
    if istop:
        dowithline('', 1)
    else:
        gotnextfile, filepositiontext, currentfilename, sourcecodeform, strictf77,\
            beginpattern, quiet, verbose, dolowercase = saveglobals

# Crack line
beforethisafter = r'\s*(?P<before>%s(?=\s*(\b(%s)\b)))' + \
    r'\s*(?P<this>(\b(%s)\b))' + \
    r'\s*(?P<after>%s)\s*\Z'
##
fortrantypes = r'character|logical|integer|real|complex|double\s*(precision\s*(complex|)|complex)|type(?=\s*\([\w\s,=(*)]*\))|byte'
typespattern = re.compile(
    beforethisafter % ('', fortrantypes, fortrantypes, '.*'), re.I), 'type'
typespattern4implicit = re.compile(beforethisafter % (
    '', fortrantypes + '|static|automatic|undefined', fortrantypes + '|static|automatic|undefined', '.*'), re.I)
#
functionpattern = re.compile(beforethisafter % (
    r'([a-z]+[\w\s(=*+-/)]*?|)', 'function', 'function', '.*'), re.I), 'begin'
subroutinepattern = re.compile(beforethisafter % (
    r'[a-z\s]*?', 'subroutine', 'subroutine', '.*'), re.I), 'begin'
# modulepattern=re.compile(beforethisafter%('[a-z\s]*?','module','module','.*'),re.I),'begin'
#
groupbegins77 = r'program|block\s*data'
beginpattern77 = re.compile(
    beforethisafter % ('', groupbegins77, groupbegins77, '.*'), re.I), 'begin'
groupbegins90 = groupbegins77 + \
    r'|module(?!\s*procedure)|python\s*module|(abstract|)\s*interface|' + \
    r'type(?!\s*\()'
beginpattern90 = re.compile(
    beforethisafter % ('', groupbegins90, groupbegins90, '.*'), re.I), 'begin'
groupends = (r'end|endprogram|endblockdata|endmodule|endpythonmodule|'
             r'endinterface|endsubroutine|endfunction')
endpattern = re.compile(
    beforethisafter % ('', groupends, groupends, '.*'), re.I), 'end'
# block, the Fortran 2008 construct needs special handling in the rest of the file
endifs = r'end\s*(if|do|where|select|while|forall|associate|' + \
         r'critical|enum|team)'
endifpattern = re.compile(
    beforethisafter % (r'[\w]*?', endifs, endifs, '.*'), re.I), 'endif'
#
moduleprocedures = r'module\s*procedure'
moduleprocedurepattern = re.compile(
    beforethisafter % ('', moduleprocedures, moduleprocedures, '.*'), re.I), \
    'moduleprocedure'
implicitpattern = re.compile(
    beforethisafter % ('', 'implicit', 'implicit', '.*'), re.I), 'implicit'
dimensionpattern = re.compile(beforethisafter % (
    '', 'dimension|virtual', 'dimension|virtual', '.*'), re.I), 'dimension'
externalpattern = re.compile(
    beforethisafter % ('', 'external', 'external', '.*'), re.I), 'external'
optionalpattern = re.compile(
    beforethisafter % ('', 'optional', 'optional', '.*'), re.I), 'optional'
requiredpattern = re.compile(
    beforethisafter % ('', 'required', 'required', '.*'), re.I), 'required'
publicpattern = re.compile(
    beforethisafter % ('', 'public', 'public', '.*'), re.I), 'public'
privatepattern = re.compile(
    beforethisafter % ('', 'private', 'private', '.*'), re.I), 'private'
intrinsicpattern = re.compile(
    beforethisafter % ('', 'intrinsic', 'intrinsic', '.*'), re.I), 'intrinsic'
intentpattern = re.compile(beforethisafter % (
    '', 'intent|depend|note|check', 'intent|depend|note|check', r'\s*\(.*?\).*'), re.I), 'intent'
parameterpattern = re.compile(
    beforethisafter % ('', 'parameter', 'parameter', r'\s*\(.*'), re.I), 'parameter'
datapattern = re.compile(
    beforethisafter % ('', 'data', 'data', '.*'), re.I), 'data'
callpattern = re.compile(
    beforethisafter % ('', 'call', 'call', '.*'), re.I), 'call'
entrypattern = re.compile(
    beforethisafter % ('', 'entry', 'entry', '.*'), re.I), 'entry'
callfunpattern = re.compile(
    beforethisafter % ('', 'callfun', 'callfun', '.*'), re.I), 'callfun'
commonpattern = re.compile(
    beforethisafter % ('', 'common', 'common', '.*'), re.I), 'common'
usepattern = re.compile(
    beforethisafter % ('', 'use', 'use', '.*'), re.I), 'use'
containspattern = re.compile(
    beforethisafter % ('', 'contains', 'contains', ''), re.I), 'contains'
formatpattern = re.compile(
    beforethisafter % ('', 'format', 'format', '.*'), re.I), 'format'
# Non-fortran and f2py-specific statements
f2pyenhancementspattern = re.compile(beforethisafter % ('', 'threadsafe|fortranname|callstatement|callprotoargument|usercode|pymethoddef',
                                                        'threadsafe|fortranname|callstatement|callprotoargument|usercode|pymethoddef', '.*'), re.I | re.S), 'f2pyenhancements'
multilinepattern = re.compile(
    r"\s*(?P<before>''')(?P<this>.*?)(?P<after>''')\s*\Z", re.S), 'multiline'
##

def split_by_unquoted(line, characters):
    """
    Splits the line into (line[:i], line[i:]),
    where i is the index of first occurrence of one of the characters
    not within quotes, or len(line) if no such index exists
    """
    assert not (set('"\'') & set(characters)), "cannot split by unquoted quotes"
    r = re.compile(
        r"\A(?P<before>({single_quoted}|{double_quoted}|{not_quoted})*)"
        r"(?P<after>{char}.*)\Z".format(
            not_quoted="[^\"'{}]".format(re.escape(characters)),
            char="[{}]".format(re.escape(characters)),
            single_quoted=r"('([^'\\]|(\\.))*')",
            double_quoted=r'("([^"\\]|(\\.))*")'))
    m = r.match(line)
    if m:
        d = m.groupdict()
        return (d["before"], d["after"])
    return (line, "")

def _simplifyargs(argsline):
    a = []
    for n in markoutercomma(argsline).split('@,@'):
        for r in '(),':
            n = n.replace(r, '_')
        a.append(n)
    return ','.join(a)

crackline_re_1 = re.compile(r'\s*(?P<result>\b[a-z]+\w*\b)\s*=.*', re.I)
crackline_bind_1 = re.compile(r'\s*(?P<bind>\b[a-z]+\w*\b)\s*=.*', re.I)
crackline_bindlang = re.compile(r'\s*bind\(\s*(?P<lang>[^,]+)\s*,\s*name\s*=\s*"(?P<lang_name>[^"]+)"\s*\)', re.I)

def crackline(line, reset=0):
    """
    reset=-1  --- initialize
    reset=0   --- crack the line
    reset=1   --- final check if mismatch of blocks occurred

    Cracked data is saved in grouplist[0].
    """
    global beginpattern, groupcounter, groupname, groupcache, grouplist
    global filepositiontext, currentfilename, neededmodule, expectbegin
    global skipblocksuntil, skipemptyends, previous_context, gotnextfile

    _, has_semicolon = split_by_unquoted(line, ";")
    if has_semicolon and not (f2pyenhancementspattern[0].match(line) or
                               multilinepattern[0].match(line)):
        # XXX: non-zero reset values need testing
        assert reset == 0, repr(reset)
        # split line on unquoted semicolons
        line, semicolon_line = split_by_unquoted(line, ";")
        while semicolon_line:
            crackline(line, reset)
            line, semicolon_line = split_by_unquoted(semicolon_line[1:], ";")
        crackline(line, reset)
        return
    if reset < 0:
        groupcounter = 0
        groupname = {groupcounter: ''}
        groupcache = {groupcounter: {}}
        grouplist = {groupcounter: []}
        groupcache[groupcounter]['body'] = []
        groupcache[groupcounter]['vars'] = {}
        groupcache[groupcounter]['block'] = ''
        groupcache[groupcounter]['name'] = ''
        neededmodule = -1
        skipblocksuntil = -1
        return
    if reset > 0:
        fl = 0
        if f77modulename and neededmodule == groupcounter:
            fl = 2
        while groupcounter > fl:
            outmess('crackline: groupcounter=%s groupname=%s\n' %
                    (repr(groupcounter), repr(groupname)))
            outmess(
                'crackline: Mismatch of blocks encountered. Trying to fix it by assuming "end" statement.\n')
            grouplist[groupcounter - 1].append(groupcache[groupcounter])
            grouplist[groupcounter - 1][-1]['body'] = grouplist[groupcounter]
            del grouplist[groupcounter]
            groupcounter = groupcounter - 1
        if f77modulename and neededmodule == groupcounter:
            grouplist[groupcounter - 1].append(groupcache[groupcounter])
            grouplist[groupcounter - 1][-1]['body'] = grouplist[groupcounter]
            del grouplist[groupcounter]
            groupcounter = groupcounter - 1  # end interface
            grouplist[groupcounter - 1].append(groupcache[groupcounter])
            grouplist[groupcounter - 1][-1]['body'] = grouplist[groupcounter]
            del grouplist[groupcounter]
            groupcounter = groupcounter - 1  # end module
            neededmodule = -1
        return
    if line == '':
        return
    flag = 0
    for pat in [dimensionpattern, externalpattern, intentpattern, optionalpattern,
                requiredpattern,
                parameterpattern, datapattern, publicpattern, privatepattern,
                intrinsicpattern,
                endifpattern, endpattern,
                formatpattern,
                beginpattern, functionpattern, subroutinepattern,
                implicitpattern, typespattern, commonpattern,
                callpattern, usepattern, containspattern,
                entrypattern,
                f2pyenhancementspattern,
                multilinepattern,
                moduleprocedurepattern
                ]:
        m = pat[0].match(line)
        if m:
            break
        flag = flag + 1
    if not m:
        re_1 = crackline_re_1
        if 0 <= skipblocksuntil <= groupcounter:
            return
        if 'externals' in groupcache[groupcounter]:
            for name in groupcache[groupcounter]['externals']:
                if name in invbadnames:
                    name = invbadnames[name]
                if 'interfaced' in groupcache[groupcounter] and name in groupcache[groupcounter]['interfaced']:
                    continue
                m1 = re.match(
                    r'(?P<before>[^"]*)\b%s\b\s*@\(@(?P<args>[^@]*)@\)@.*\Z' % name, markouterparen(line), re.I)
                if m1:
                    m2 = re_1.match(m1.group('before'))
                    a = _simplifyargs(m1.group('args'))
                    if m2:
                        line = 'callfun %s(%s) result (%s)' % (
                            name, a, m2.group('result'))
                    else:
                        line = 'callfun %s(%s)' % (name, a)
                    m = callfunpattern[0].match(line)
                    if not m:
                        outmess(
                            'crackline: could not resolve function call for line=%s.\n' % repr(line))
                        return
                    analyzeline(m, 'callfun', line)
                    return
        if verbose > 1 or (verbose == 1 and currentfilename.lower().endswith('.pyf')):
            previous_context = None
            outmess('crackline:%d: No pattern for line\n' % (groupcounter))
        return
    elif pat[1] == 'end':
        if 0 <= skipblocksuntil < groupcounter:
            groupcounter = groupcounter - 1
            if skipblocksuntil <= groupcounter:
                return
        if groupcounter <= 0:
            raise Exception('crackline: groupcounter(=%s) is nonpositive. '
                            'Check the blocks.'
                            % (groupcounter))
        m1 = beginpattern[0].match(line)
        if (m1) and (not m1.group('this') == groupname[groupcounter]):
            raise Exception('crackline: End group %s does not match with '
                            'previous Begin group %s\n\t%s' %
                            (repr(m1.group('this')), repr(groupname[groupcounter]),
                             filepositiontext)
                            )
        if skipblocksuntil == groupcounter:
            skipblocksuntil = -1
        grouplist[groupcounter - 1].append(groupcache[groupcounter])
        grouplist[groupcounter - 1][-1]['body'] = grouplist[groupcounter]
        del grouplist[groupcounter]
        groupcounter = groupcounter - 1
        if not skipemptyends:
            expectbegin = 1
    elif pat[1] == 'begin':
        if 0 <= skipblocksuntil <= groupcounter:
            groupcounter = groupcounter + 1
            return
        gotnextfile = 0
        analyzeline(m, pat[1], line)
        expectbegin = 0
    elif pat[1] == 'endif':
        pass
    elif pat[1] == 'moduleprocedure':
        analyzeline(m, pat[1], line)
    elif pat[1] == 'contains':
        if ignorecontains:
            return
        if 0 <= skipblocksuntil <= groupcounter:
            return
        skipblocksuntil = groupcounter
    else:
        if 0 <= skipblocksuntil <= groupcounter:
            return
        analyzeline(m, pat[1], line)


def markouterparen(line):
    l = ''
    f = 0
    for c in line:
        if c == '(':
            f = f + 1
            if f == 1:
                l = l + '@(@'
                continue
        elif c == ')':
            f = f - 1
            if f == 0:
                l = l + '@)@'
                continue
        l = l + c
    return l


def markoutercomma(line, comma=','):
    l = ''
    f = 0
    before, after = split_by_unquoted(line, comma + '()')
    l += before
    while after:
        if (after[0] == comma) and (f == 0):
            l += '@' + comma + '@'
        else:
            l += after[0]
            if after[0] == '(':
                f += 1
            elif after[0] == ')':
                f -= 1
        before, after = split_by_unquoted(after[1:], comma + '()')
        l += before
    assert not f, repr((f, line, l))
    return l

def unmarkouterparen(line):
    r = line.replace('@(@', '(').replace('@)@', ')')
    return r


def appenddecl(decl, decl2, force=1):
    if not decl:
        decl = {}
    if not decl2:
        return decl
    if decl is decl2:
        return decl
    for k in list(decl2.keys()):
        if k == 'typespec':
            if force or k not in decl:
                decl[k] = decl2[k]
        elif k == 'attrspec':
            for l in decl2[k]:
                decl = setattrspec(decl, l, force)
        elif k == 'kindselector':
            decl = setkindselector(decl, decl2[k], force)
        elif k == 'charselector':
            decl = setcharselector(decl, decl2[k], force)
        elif k in ['=', 'typename']:
            if force or k not in decl:
                decl[k] = decl2[k]
        elif k == 'note':
            pass
        elif k in ['intent', 'check', 'dimension', 'optional',
                   'required', 'depend']:
            errmess('appenddecl: "%s" not implemented.\n' % k)
        else:
            raise Exception('appenddecl: Unknown variable definition key: ' +
                            str(k))
    return decl

selectpattern = re.compile(
    r'\s*(?P<this>(@\(@.*?@\)@|\*[\d*]+|\*\s*@\(@.*?@\)@|))(?P<after>.*)\Z', re.I)
typedefpattern = re.compile(
    r'(?:,(?P<attributes>[\w(),]+))?(::)?(?P<name>\b[a-z$_][\w$]*\b)'
    r'(?:\((?P<params>[\w,]*)\))?\Z', re.I)
nameargspattern = re.compile(
    r'\s*(?P<name>\b[\w$]+\b)\s*(@\(@\s*(?P<args>[\w\s,]*)\s*@\)@|)\s*((result(\s*@\(@\s*(?P<result>\b[\w$]+\b)\s*@\)@|))|(bind\s*@\(@\s*(?P<bind>(?:(?!@\)@).)*)\s*@\)@))*\s*\Z', re.I)
operatorpattern = re.compile(
    r'\s*(?P<scheme>(operator|assignment))'
    r'@\(@\s*(?P<name>[^)]+)\s*@\)@\s*\Z', re.I)
callnameargspattern = re.compile(
    r'\s*(?P<name>\b[\w$]+\b)\s*@\(@\s*(?P<args>.*)\s*@\)@\s*\Z', re.I)
real16pattern = re.compile(
    r'([-+]?(?:\d+(?:\.\d*)?|\d*\.\d+))[dD]((?:[-+]?\d+)?)')
real8pattern = re.compile(
    r'([-+]?((?:\d+(?:\.\d*)?|\d*\.\d+))[eE]((?:[-+]?\d+)?)|(\d+\.\d*))')

_intentcallbackpattern = re.compile(r'intent\s*\(.*?\bcallback\b', re.I)


def _is_intent_callback(vdecl):
    for a in vdecl.get('attrspec', []):
        if _intentcallbackpattern.match(a):
            return 1
    return 0


def _resolvetypedefpattern(line):
    line = ''.join(line.split())  # removes whitespace
    m1 = typedefpattern.match(line)
    print(line, m1)
    if m1:
        attrs = m1.group('attributes')
        attrs = [a.lower() for a in attrs.split(',')] if attrs else []
        return m1.group('name'), attrs, m1.group('params')
    return None, [], None

def parse_name_for_bind(line):
    pattern = re.compile(r'bind\(\s*(?P<lang>[^,]+)(?:\s*,\s*name\s*=\s*["\'](?P<name>[^"\']+)["\']\s*)?\)', re.I)
    match = pattern.search(line)
    bind_statement = None
    if match:
        bind_statement = match.group(0)
        # Remove the 'bind' construct from the line.
        line = line[:match.start()] + line[match.end():]
    return line, bind_statement

def _resolvenameargspattern(line):
    line, bind_cname = parse_name_for_bind(line)
    line = markouterparen(line)
    m1 = nameargspattern.match(line)
    if m1:
        return m1.group('name'), m1.group('args'), m1.group('result'), bind_cname
    m1 = operatorpattern.match(line)
    if m1:
        name = m1.group('scheme') + '(' + m1.group('name') + ')'
        return name, [], None, None
    m1 = callnameargspattern.match(line)
    if m1:
        return m1.group('name'), m1.group('args'), None, None
    return None, [], None, None


def analyzeline(m, case, line):
    """
    Reads each line in the input file in sequence and updates global vars.

    Effectively reads and collects information from the input file to the
    global variable groupcache, a dictionary containing info about each part
    of the fortran module.

    At the end of analyzeline, information is filtered into the correct dict
    keys, but parameter values and dimensions are not yet interpreted.
    """
    global groupcounter, groupname, groupcache, grouplist, filepositiontext
    global currentfilename, f77modulename, neededinterface, neededmodule
    global expectbegin, gotnextfile, previous_context

    block = m.group('this')
    if case != 'multiline':
        previous_context = None
    if expectbegin and case not in ['begin', 'call', 'callfun', 'type'] \
       and not skipemptyends and groupcounter < 1:
        newname = os.path.basename(currentfilename).split('.')[0]
        outmess(
            'analyzeline: no group yet. Creating program group with name "%s".\n' % newname)
        gotnextfile = 0
        groupcounter = groupcounter + 1
        groupname[groupcounter] = 'program'
        groupcache[groupcounter] = {}
        grouplist[groupcounter] = []
        groupcache[groupcounter]['body'] = []
        groupcache[groupcounter]['vars'] = {}
        groupcache[groupcounter]['block'] = 'program'
        groupcache[groupcounter]['name'] = newname
        groupcache[groupcounter]['from'] = 'fromsky'
        expectbegin = 0
    if case in ['begin', 'call', 'callfun']:
        # Crack line => block,name,args,result
        block = block.lower()
        if re.match(r'block\s*data', block, re.I):
            block = 'block data'
        elif re.match(r'python\s*module', block, re.I):
            block = 'python module'
        elif re.match(r'abstract\s*interface', block, re.I):
            block = 'abstract interface'
        if block == 'type':
            name, attrs, _ = _resolvetypedefpattern(m.group('after'))
            groupcache[groupcounter]['vars'][name] = dict(attrspec = attrs)
            args = []
            result = None
        else:
            name, args, result, bindcline = _resolvenameargspattern(m.group('after'))
        if name is None:
            if block == 'block data':
                name = '_BLOCK_DATA_'
            else:
                name = ''
            if block not in ['interface', 'block data', 'abstract interface']:
                outmess('analyzeline: No name/args pattern found for line.\n')

        previous_context = (block, name, groupcounter)
        if args:
            args = rmbadname([x.strip()
                              for x in markoutercomma(args).split('@,@')])
        else:
            args = []
        if '' in args:
            while '' in args:
                args.remove('')
            outmess(
                'analyzeline: argument list is malformed (missing argument).\n')

        # end of crack line => block,name,args,result
        needmodule = 0
        needinterface = 0

        if case in ['call', 'callfun']:
            needinterface = 1
            if 'args' not in groupcache[groupcounter]:
                return
            if name not in groupcache[groupcounter]['args']:
                return
            for it in grouplist[groupcounter]:
                if it['name'] == name:
                    return
            if name in groupcache[groupcounter]['interfaced']:
                return
            block = {'call': 'subroutine', 'callfun': 'function'}[case]
        if f77modulename and neededmodule == -1 and groupcounter <= 1:
            neededmodule = groupcounter + 2
            needmodule = 1
            if block not in ['interface', 'abstract interface']:
                needinterface = 1
        # Create new block(s)
        groupcounter = groupcounter + 1
        groupcache[groupcounter] = {}
        grouplist[groupcounter] = []
        if needmodule:
            if verbose > 1:
                outmess('analyzeline: Creating module block %s\n' %
                        repr(f77modulename), 0)
            groupname[groupcounter] = 'module'
            groupcache[groupcounter]['block'] = 'python module'
            groupcache[groupcounter]['name'] = f77modulename
            groupcache[groupcounter]['from'] = ''
            groupcache[groupcounter]['body'] = []
            groupcache[groupcounter]['externals'] = []
            groupcache[groupcounter]['interfaced'] = []
            groupcache[groupcounter]['vars'] = {}
            groupcounter = groupcounter + 1
            groupcache[groupcounter] = {}
            grouplist[groupcounter] = []
        if needinterface:
            if verbose > 1:
                outmess('analyzeline: Creating additional interface block (groupcounter=%s).\n' % (
                    groupcounter), 0)
            groupname[groupcounter] = 'interface'
            groupcache[groupcounter]['block'] = 'interface'
            groupcache[groupcounter]['name'] = 'unknown_interface'
            groupcache[groupcounter]['from'] = '%s:%s' % (
                groupcache[groupcounter - 1]['from'], groupcache[groupcounter - 1]['name'])
            groupcache[groupcounter]['body'] = []
            groupcache[groupcounter]['externals'] = []
            groupcache[groupcounter]['interfaced'] = []
            groupcache[groupcounter]['vars'] = {}
            groupcounter = groupcounter + 1
            groupcache[groupcounter] = {}
            grouplist[groupcounter] = []
        groupname[groupcounter] = block
        groupcache[groupcounter]['block'] = block
        if not name:
            name = 'unknown_' + block.replace(' ', '_')
        groupcache[groupcounter]['prefix'] = m.group('before')
        groupcache[groupcounter]['name'] = rmbadname1(name)
        groupcache[groupcounter]['result'] = result
        if groupcounter == 1:
            groupcache[groupcounter]['from'] = currentfilename
        else:
            if f77modulename and groupcounter == 3:
                groupcache[groupcounter]['from'] = '%s:%s' % (
                    groupcache[groupcounter - 1]['from'], currentfilename)
            else:
                groupcache[groupcounter]['from'] = '%s:%s' % (
                    groupcache[groupcounter - 1]['from'], groupcache[groupcounter - 1]['name'])
        for k in list(groupcache[groupcounter].keys()):
            if not groupcache[groupcounter][k]:
                del groupcache[groupcounter][k]

        groupcache[groupcounter]['args'] = args
        groupcache[groupcounter]['body'] = []
        groupcache[groupcounter]['externals'] = []
        groupcache[groupcounter]['interfaced'] = []
        groupcache[groupcounter]['vars'] = {}
        groupcache[groupcounter]['entry'] = {}
        # end of creation
        if block == 'type':
            groupcache[groupcounter]['varnames'] = []

        if case in ['call', 'callfun']:  # set parents variables
            if name not in groupcache[groupcounter - 2]['externals']:
                groupcache[groupcounter - 2]['externals'].append(name)
            groupcache[groupcounter]['vars'] = copy.deepcopy(
                groupcache[groupcounter - 2]['vars'])
            try:
                del groupcache[groupcounter]['vars'][name][
                    groupcache[groupcounter]['vars'][name]['attrspec'].index('external')]
            except Exception:
                pass
        if block in ['function', 'subroutine']:  # set global attributes
            # name is fortran name
            if bindcline:
                bindcdat = re.search(crackline_bindlang, bindcline)
                if bindcdat:
                    groupcache[groupcounter]['bindlang'] = {name : {}}
                    groupcache[groupcounter]['bindlang'][name]["lang"] = bindcdat.group('lang')
                    if bindcdat.group('lang_name'):
                        groupcache[groupcounter]['bindlang'][name]["name"] = bindcdat.group('lang_name')
            try:
                groupcache[groupcounter]['vars'][name] = appenddecl(
                    groupcache[groupcounter]['vars'][name], groupcache[groupcounter - 2]['vars'][''])
            except Exception:
                pass
            if case == 'callfun':  # return type
                if result and result in groupcache[groupcounter]['vars']:
                    if not name == result:
                        groupcache[groupcounter]['vars'][name] = appenddecl(
                            groupcache[groupcounter]['vars'][name], groupcache[groupcounter]['vars'][result])
            # if groupcounter>1: # name is interfaced
            try:
                groupcache[groupcounter - 2]['interfaced'].append(name)
            except Exception:
                pass
        if block == 'function':
            t = typespattern[0].match(m.group('before') + ' ' + name)
            if t:
                typespec, selector, attr, edecl = cracktypespec0(
                    t.group('this'), t.group('after'))
                updatevars(typespec, selector, attr, edecl)

        if case in ['call', 'callfun']:
            grouplist[groupcounter - 1].append(groupcache[groupcounter])
            grouplist[groupcounter - 1][-1]['body'] = grouplist[groupcounter]
            del grouplist[groupcounter]
            groupcounter = groupcounter - 1  # end routine
            grouplist[groupcounter - 1].append(groupcache[groupcounter])
            grouplist[groupcounter - 1][-1]['body'] = grouplist[groupcounter]
            del grouplist[groupcounter]
            groupcounter = groupcounter - 1  # end interface

    elif case == 'entry':
        name, args, result, _= _resolvenameargspattern(m.group('after'))
        if name is not None:
            if args:
                args = rmbadname([x.strip()
                                  for x in markoutercomma(args).split('@,@')])
            else:
                args = []
            assert result is None, repr(result)
            groupcache[groupcounter]['entry'][name] = args
            previous_context = ('entry', name, groupcounter)
    elif case == 'type':
        typespec, selector, attr, edecl = cracktypespec0(
            block, m.group('after'))
        last_name = updatevars(typespec, selector, attr, edecl)
        if last_name is not None:
            previous_context = ('variable', last_name, groupcounter)
    elif case in ['dimension', 'intent', 'optional', 'required', 'external', 'public', 'private', 'intrinsic']:
        edecl = groupcache[groupcounter]['vars']
        ll = m.group('after').strip()
        i = ll.find('::')
        if i < 0 and case == 'intent':
            i = markouterparen(ll).find('@)@') - 2
            ll = ll[:i + 1] + '::' + ll[i + 1:]
            i = ll.find('::')
            if ll[i:] == '::' and 'args' in groupcache[groupcounter]:
                outmess('All arguments will have attribute %s%s\n' %
                        (m.group('this'), ll[:i]))
                ll = ll + ','.join(groupcache[groupcounter]['args'])
        if i < 0:
            i = 0
            pl = ''
        else:
            pl = ll[:i].strip()
            ll = ll[i + 2:]
        ch = markoutercomma(pl).split('@,@')
        if len(ch) > 1:
            pl = ch[0]
            outmess('analyzeline: cannot handle multiple attributes without type specification. Ignoring %r.\n' % (
                ','.join(ch[1:])))
        last_name = None

        for e in [x.strip() for x in markoutercomma(ll).split('@,@')]:
            m1 = namepattern.match(e)
            if not m1:
                if case in ['public', 'private']:
                    k = ''
                else:
                    print(m.groupdict())
                    outmess('analyzeline: no name pattern found in %s statement for %s. Skipping.\n' % (
                        case, repr(e)))
                    continue
            else:
                k = rmbadname1(m1.group('name'))
            if case in ['public', 'private'] and \
               (k == 'operator' or k == 'assignment'):
                k += m1.group('after')
            if k not in edecl:
                edecl[k] = {}
            if case == 'dimension':
                ap = case + m1.group('after')
            if case == 'intent':
                ap = m.group('this') + pl
                if _intentcallbackpattern.match(ap):
                    if k not in groupcache[groupcounter]['args']:
                        if groupcounter > 1:
                            if '__user__' not in groupcache[groupcounter - 2]['name']:
                                outmess(
                                    'analyzeline: missing __user__ module (could be nothing)\n')
                            # fixes ticket 1693
                            if k != groupcache[groupcounter]['name']:
                                outmess('analyzeline: appending intent(callback) %s'
                                        ' to %s arguments\n' % (k, groupcache[groupcounter]['name']))
                                groupcache[groupcounter]['args'].append(k)
                        else:
                            errmess(
                                'analyzeline: intent(callback) %s is ignored\n' % (k))
                    else:
                        errmess('analyzeline: intent(callback) %s is already'
                                ' in argument list\n' % (k))
            if case in ['optional', 'required', 'public', 'external', 'private', 'intrinsic']:
                ap = case
            if 'attrspec' in edecl[k]:
                edecl[k]['attrspec'].append(ap)
            else:
                edecl[k]['attrspec'] = [ap]
            if case == 'external':
                if groupcache[groupcounter]['block'] == 'program':
                    outmess('analyzeline: ignoring program arguments\n')
                    continue
                if k not in groupcache[groupcounter]['args']:
                    continue
                if 'externals' not in groupcache[groupcounter]:
                    groupcache[groupcounter]['externals'] = []
                groupcache[groupcounter]['externals'].append(k)
            last_name = k
        groupcache[groupcounter]['vars'] = edecl
        if last_name is not None:
            previous_context = ('variable', last_name, groupcounter)
    elif case == 'moduleprocedure':
        groupcache[groupcounter]['implementedby'] = \
            [x.strip() for x in m.group('after').split(',')]
    elif case == 'parameter':
        edecl = groupcache[groupcounter]['vars']
        ll = m.group('after').strip()[1:-1]
        last_name = None
        for e in markoutercomma(ll).split('@,@'):
            try:
                k, initexpr = [x.strip() for x in e.split('=')]
            except Exception:
                outmess(
                    'analyzeline: could not extract name,expr in parameter statement "%s" of "%s"\n' % (e, ll))
                continue
            params = get_parameters(edecl)
            k = rmbadname1(k)
            if k not in edecl:
                edecl[k] = {}
            if '=' in edecl[k] and (not edecl[k]['='] == initexpr):
                outmess('analyzeline: Overwriting the value of parameter "%s" ("%s") with "%s".\n' % (
                    k, edecl[k]['='], initexpr))
            t = determineexprtype(initexpr, params)
            if t:
                if t.get('typespec') == 'real':
                    tt = list(initexpr)
                    for m in real16pattern.finditer(initexpr):
                        tt[m.start():m.end()] = list(
                            initexpr[m.start():m.end()].lower().replace('d', 'e'))
                    initexpr = ''.join(tt)
                elif t.get('typespec') == 'complex':
                    initexpr = initexpr[1:].lower().replace('d', 'e').\
                        replace(',', '+1j*(')
            try:
                v = eval(initexpr, {}, params)
            except (SyntaxError, NameError, TypeError) as msg:
                errmess('analyzeline: Failed to evaluate %r. Ignoring: %s\n'
                        % (initexpr, msg))
                continue
            edecl[k]['='] = repr(v)
            if 'attrspec' in edecl[k]:
                edecl[k]['attrspec'].append('parameter')
            else:
                edecl[k]['attrspec'] = ['parameter']
            last_name = k
        groupcache[groupcounter]['vars'] = edecl
        if last_name is not None:
            previous_context = ('variable', last_name, groupcounter)
    elif case == 'implicit':
        if m.group('after').strip().lower() == 'none':
            groupcache[groupcounter]['implicit'] = None
        elif m.group('after'):
            if 'implicit' in groupcache[groupcounter]:
                impl = groupcache[groupcounter]['implicit']
            else:
                impl = {}
            if impl is None:
                outmess(
                    'analyzeline: Overwriting earlier "implicit none" statement.\n')
                impl = {}
            for e in markoutercomma(m.group('after')).split('@,@'):
                decl = {}
                m1 = re.match(
                    r'\s*(?P<this>.*?)\s*(\(\s*(?P<after>[a-z-, ]+)\s*\)\s*|)\Z', e, re.I)
                if not m1:
                    outmess(
                        'analyzeline: could not extract info of implicit statement part "%s"\n' % (e))
                    continue
                m2 = typespattern4implicit.match(m1.group('this'))
                if not m2:
                    outmess(
                        'analyzeline: could not extract types pattern of implicit statement part "%s"\n' % (e))
                    continue
                typespec, selector, attr, edecl = cracktypespec0(
                    m2.group('this'), m2.group('after'))
                kindselect, charselect, typename = cracktypespec(
                    typespec, selector)
                decl['typespec'] = typespec
                decl['kindselector'] = kindselect
                decl['charselector'] = charselect
                decl['typename'] = typename
                for k in list(decl.keys()):
                    if not decl[k]:
                        del decl[k]
                for r in markoutercomma(m1.group('after')).split('@,@'):
                    if '-' in r:
                        try:
                            begc, endc = [x.strip() for x in r.split('-')]
                        except Exception:
                            outmess(
                                'analyzeline: expected "<char>-<char>" instead of "%s" in range list of implicit statement\n' % r)
                            continue
                    else:
                        begc = endc = r.strip()
                    if not len(begc) == len(endc) == 1:
                        outmess(
                            'analyzeline: expected "<char>-<char>" instead of "%s" in range list of implicit statement (2)\n' % r)
                        continue
                    for o in range(ord(begc), ord(endc) + 1):
                        impl[chr(o)] = decl
            groupcache[groupcounter]['implicit'] = impl
    elif case == 'data':
        ll = []
        dl = ''
        il = ''
        f = 0
        fc = 1
        inp = 0
        for c in m.group('after'):
            if not inp:
                if c == "'":
                    fc = not fc
                if c == '/' and fc:
                    f = f + 1
                    continue
            if c == '(':
                inp = inp + 1
            elif c == ')':
                inp = inp - 1
            if f == 0:
                dl = dl + c
            elif f == 1:
                il = il + c
            elif f == 2:
                dl = dl.strip()
                if dl.startswith(','):
                    dl = dl[1:].strip()
                ll.append([dl, il])
                dl = c
                il = ''
                f = 0
        if f == 2:
            dl = dl.strip()
            if dl.startswith(','):
                dl = dl[1:].strip()
            ll.append([dl, il])
        vars = groupcache[groupcounter].get('vars', {})
        last_name = None
        for l in ll:
            l[0], l[1] = l[0].strip(), l[1].strip()
            if l[0].startswith(','):
                l[0] = l[0][1:]
            if l[0].startswith('('):
                outmess('analyzeline: implied-DO list "%s" is not supported. Skipping.\n' % l[0])
                continue
            for idx, v in enumerate(rmbadname([x.strip() for x in markoutercomma(l[0]).split('@,@')])):
                if v.startswith('('):
                    outmess('analyzeline: implied-DO list "%s" is not supported. Skipping.\n' % v)
                    # XXX: subsequent init expressions may get wrong values.
                    # Ignoring since data statements are irrelevant for
                    # wrapping.
                    continue
                if '!' in l[1]:
                    # Fixes gh-24746 pyf generation
                    # XXX: This essentially ignores the value for generating the pyf which is fine:
                    # integer dimension(3) :: mytab
                    # common /mycom/ mytab
                    # Since in any case it is initialized in the Fortran code
                    outmess('Comment line in declaration "%s" is not supported. Skipping.\n' % l[1])
                    continue
                vars.setdefault(v, {})
                vtype = vars[v].get('typespec')
                vdim = getdimension(vars[v])
                matches = re.findall(r"\(.*?\)", l[1]) if vtype == 'complex' else l[1].split(',')
                try:
                    new_val = "(/{}/)".format(", ".join(matches)) if vdim else matches[idx]
                except IndexError:
                    # gh-24746
                    # Runs only if above code fails. Fixes the line
                    # DATA IVAR1, IVAR2, IVAR3, IVAR4, EVAR5 /4*0,0.0D0/
                    # by expanding to ['0', '0', '0', '0', '0.0d0']
                    if any("*" in m for m in matches):
                        expanded_list = []
                        for match in matches:
                            if "*" in match:
                                try:
                                    multiplier, value = match.split("*")
                                    expanded_list.extend([value.strip()] * int(multiplier))
                                except ValueError: # if int(multiplier) fails
                                    expanded_list.append(match.strip())
                            else:
                                expanded_list.append(match.strip())
                        matches = expanded_list
                    new_val = "(/{}/)".format(", ".join(matches)) if vdim else matches[idx]
                current_val = vars[v].get('=')
                if current_val and (current_val != new_val):
                    outmess('analyzeline: changing init expression of "%s" ("%s") to "%s"\n' % (v, current_val, new_val))
                vars[v]['='] = new_val
                last_name = v
        groupcache[groupcounter]['vars'] = vars
        if last_name:
            previous_context = ('variable', last_name, groupcounter)
    elif case == 'common':
        line = m.group('after').strip()
        if not line[0] == '/':
            line = '//' + line

        cl = []
        [_, bn, ol] = re.split('/', line, maxsplit=2)
        bn = bn.strip()
        if not bn:
            bn = '_BLNK_'
        cl.append([bn, ol])
        commonkey = {}
        if 'common' in groupcache[groupcounter]:
            commonkey = groupcache[groupcounter]['common']
        for c in cl:
            if c[0] not in commonkey:
                commonkey[c[0]] = []
            for i in [x.strip() for x in markoutercomma(c[1]).split('@,@')]:
                if i:
                    commonkey[c[0]].append(i)
        groupcache[groupcounter]['common'] = commonkey
        previous_context = ('common', bn, groupcounter)
    elif case == 'use':
        m1 = re.match(
            r'\A\s*(?P<name>\b\w+\b)\s*((,(\s*\bonly\b\s*:|(?P<notonly>))\s*(?P<list>.*))|)\s*\Z', m.group('after'), re.I)
        if m1:
            mm = m1.groupdict()
            if 'use' not in groupcache[groupcounter]:
                groupcache[groupcounter]['use'] = {}
            name = m1.group('name')
            groupcache[groupcounter]['use'][name] = {}
            isonly = 0
            if 'list' in mm and mm['list'] is not None:
                if 'notonly' in mm and mm['notonly'] is None:
                    isonly = 1
                groupcache[groupcounter]['use'][name]['only'] = isonly
                ll = [x.strip() for x in mm['list'].split(',')]
                rl = {}
                for l in ll:
                    if '=' in l:
                        m2 = re.match(
                            r'\A\s*(?P<local>\b\w+\b)\s*=\s*>\s*(?P<use>\b\w+\b)\s*\Z', l, re.I)
                        if m2:
                            rl[m2.group('local').strip()] = m2.group(
                                'use').strip()
                        else:
                            outmess(
                                'analyzeline: Not local=>use pattern found in %s\n' % repr(l))
                    else:
                        rl[l] = l
                    groupcache[groupcounter]['use'][name]['map'] = rl
            else:
                pass
        else:
            print(m.groupdict())
            outmess('analyzeline: Could not crack the use statement.\n')
    elif case in ['f2pyenhancements']:
        if 'f2pyenhancements' not in groupcache[groupcounter]:
            groupcache[groupcounter]['f2pyenhancements'] = {}
        d = groupcache[groupcounter]['f2pyenhancements']
        if m.group('this') == 'usercode' and 'usercode' in d:
            if isinstance(d['usercode'], str):
                d['usercode'] = [d['usercode']]
            d['usercode'].append(m.group('after'))
        else:
            d[m.group('this')] = m.group('after')
    elif case == 'multiline':
        if previous_context is None:
            if verbose:
                outmess('analyzeline: No context for multiline block.\n')
            return
        gc = groupcounter
        appendmultiline(groupcache[gc],
                        previous_context[:2],
                        m.group('this'))
    else:
        if verbose > 1:
            print(m.groupdict())
            outmess('analyzeline: No code implemented for line.\n')


def appendmultiline(group, context_name, ml):
    if 'f2pymultilines' not in group:
        group['f2pymultilines'] = {}
    d = group['f2pymultilines']
    if context_name not in d:
        d[context_name] = []
    d[context_name].append(ml)
    return


def cracktypespec0(typespec, ll):
    selector = None
    attr = None
    if re.match(r'double\s*complex', typespec, re.I):
        typespec = 'double complex'
    elif re.match(r'double\s*precision', typespec, re.I):
        typespec = 'double precision'
    else:
        typespec = typespec.strip().lower()
    m1 = selectpattern.match(markouterparen(ll))
    if not m1:
        outmess(
            'cracktypespec0: no kind/char_selector pattern found for line.\n')
        return
    d = m1.groupdict()
    for k in list(d.keys()):
        d[k] = unmarkouterparen(d[k])
    if typespec in ['complex', 'integer', 'logical', 'real', 'character', 'type']:
        selector = d['this']
        ll = d['after']
    i = ll.find('::')
    if i >= 0:
        attr = ll[:i].strip()
        ll = ll[i + 2:]
    return typespec, selector, attr, ll
#####
namepattern = re.compile(r'\s*(?P<name>\b\w+\b)\s*(?P<after>.*)\s*\Z', re.I)
kindselector = re.compile(
    r'\s*(\(\s*(kind\s*=)?\s*(?P<kind>.*)\s*\)|\*\s*(?P<kind2>.*?))\s*\Z', re.I)
charselector = re.compile(
    r'\s*(\((?P<lenkind>.*)\)|\*\s*(?P<charlen>.*))\s*\Z', re.I)
lenkindpattern = re.compile(
    r'\s*(kind\s*=\s*(?P<kind>.*?)\s*(@,@\s*len\s*=\s*(?P<len>.*)|)'
    r'|(len\s*=\s*|)(?P<len2>.*?)\s*(@,@\s*(kind\s*=\s*|)(?P<kind2>.*)'
    r'|(f2py_len\s*=\s*(?P<f2py_len>.*))|))\s*\Z', re.I)
lenarraypattern = re.compile(
    r'\s*(@\(@\s*(?!/)\s*(?P<array>.*?)\s*@\)@\s*\*\s*(?P<len>.*?)|(\*\s*(?P<len2>.*?)|)\s*(@\(@\s*(?!/)\s*(?P<array2>.*?)\s*@\)@|))\s*(=\s*(?P<init>.*?)|(@\(@|)/\s*(?P<init2>.*?)\s*/(@\)@|)|)\s*\Z', re.I)


def removespaces(expr):
    expr = expr.strip()
    if len(expr) <= 1:
        return expr
    expr2 = expr[0]
    for i in range(1, len(expr) - 1):
        if (expr[i] == ' ' and
            ((expr[i + 1] in "()[]{}=+-/* ") or
                (expr[i - 1] in "()[]{}=+-/* "))):
            continue
        expr2 = expr2 + expr[i]
    expr2 = expr2 + expr[-1]
    return expr2


def markinnerspaces(line):
    """
    The function replace all spaces in the input variable line which are 
    surrounded with quotation marks, with the triplet "@_@".

    For instance, for the input "a 'b c'" the function returns "a 'b@_@c'"

    Parameters
    ----------
    line : str

    Returns
    -------
    str

    """  
    fragment = ''
    inside = False
    current_quote = None
    escaped = ''
    for c in line:
        if escaped == '\\' and c in ['\\', '\'', '"']:
            fragment += c
            escaped = c
            continue
        if not inside and c in ['\'', '"']:
            current_quote = c
        if c == current_quote:
            inside = not inside
        elif c == ' ' and inside:
            fragment += '@_@'
            continue
        fragment += c
        escaped = c  # reset to non-backslash
    return fragment


def updatevars(typespec, selector, attrspec, entitydecl):
    """
    Returns last_name, the variable name without special chars, parenthesis
        or dimension specifiers.

    Alters groupcache to add the name, typespec, attrspec (and possibly value)
    of current variable.
    """
    global groupcache, groupcounter

    last_name = None
    kindselect, charselect, typename = cracktypespec(typespec, selector)
    # Clean up outer commas, whitespace and undesired chars from attrspec
    if attrspec:
        attrspec = [x.strip() for x in markoutercomma(attrspec).split('@,@')]
        l = []
        c = re.compile(r'(?P<start>[a-zA-Z]+)')
        for a in attrspec:
            if not a:
                continue
            m = c.match(a)
            if m:
                s = m.group('start').lower()
                a = s + a[len(s):]
            l.append(a)
        attrspec = l
    el = [x.strip() for x in markoutercomma(entitydecl).split('@,@')]
    el1 = []
    for e in el:
        for e1 in [x.strip() for x in markoutercomma(removespaces(markinnerspaces(e)), comma=' ').split('@ @')]:
            if e1:
                el1.append(e1.replace('@_@', ' '))
    for e in el1:
        m = namepattern.match(e)
        if not m:
            outmess(
                'updatevars: no name pattern found for entity=%s. Skipping.\n' % (repr(e)))
            continue
        ename = rmbadname1(m.group('name'))
        edecl = {}
        if ename in groupcache[groupcounter]['vars']:
            edecl = groupcache[groupcounter]['vars'][ename].copy()
            not_has_typespec = 'typespec' not in edecl
            if not_has_typespec:
                edecl['typespec'] = typespec
            elif typespec and (not typespec == edecl['typespec']):
                outmess('updatevars: attempt to change the type of "%s" ("%s") to "%s". Ignoring.\n' % (
                    ename, edecl['typespec'], typespec))
            if 'kindselector' not in edecl:
                edecl['kindselector'] = copy.copy(kindselect)
            elif kindselect:
                for k in list(kindselect.keys()):
                    if k in edecl['kindselector'] and (not kindselect[k] == edecl['kindselector'][k]):
                        outmess('updatevars: attempt to change the kindselector "%s" of "%s" ("%s") to "%s". Ignoring.\n' % (
                            k, ename, edecl['kindselector'][k], kindselect[k]))
                    else:
                        edecl['kindselector'][k] = copy.copy(kindselect[k])
            if 'charselector' not in edecl and charselect:
                if not_has_typespec:
                    edecl['charselector'] = charselect
                else:
                    errmess('updatevars:%s: attempt to change empty charselector to %r. Ignoring.\n'
                            % (ename, charselect))
            elif charselect:
                for k in list(charselect.keys()):
                    if k in edecl['charselector'] and (not charselect[k] == edecl['charselector'][k]):
                        outmess('updatevars: attempt to change the charselector "%s" of "%s" ("%s") to "%s". Ignoring.\n' % (
                            k, ename, edecl['charselector'][k], charselect[k]))
                    else:
                        edecl['charselector'][k] = copy.copy(charselect[k])
            if 'typename' not in edecl:
                edecl['typename'] = typename
            elif typename and (not edecl['typename'] == typename):
                outmess('updatevars: attempt to change the typename of "%s" ("%s") to "%s". Ignoring.\n' % (
                    ename, edecl['typename'], typename))
            if 'attrspec' not in edecl:
                edecl['attrspec'] = copy.copy(attrspec)
            elif attrspec:
                for a in attrspec:
                    if a not in edecl['attrspec']:
                        edecl['attrspec'].append(a)
        else:
            edecl['typespec'] = copy.copy(typespec)
            edecl['kindselector'] = copy.copy(kindselect)
            edecl['charselector'] = copy.copy(charselect)
            edecl['typename'] = typename
            edecl['attrspec'] = copy.copy(attrspec)
        if 'external' in (edecl.get('attrspec') or []) and e in groupcache[groupcounter]['args']:
            if 'externals' not in groupcache[groupcounter]:
                groupcache[groupcounter]['externals'] = []
            groupcache[groupcounter]['externals'].append(e)
        if m.group('after'):
            m1 = lenarraypattern.match(markouterparen(m.group('after')))
            if m1:
                d1 = m1.groupdict()
                for lk in ['len', 'array', 'init']:
                    if d1[lk + '2'] is not None:
                        d1[lk] = d1[lk + '2']
                        del d1[lk + '2']
                for k in list(d1.keys()):
                    if d1[k] is not None:
                        d1[k] = unmarkouterparen(d1[k])
                    else:
                        del d1[k]

                if 'len' in d1 and 'array' in d1:
                    if d1['len'] == '':
                        d1['len'] = d1['array']
                        del d1['array']
                    elif typespec == 'character':
                        if ('charselector' not in edecl) or (not edecl['charselector']):
                            edecl['charselector'] = {}
                        if 'len' in edecl['charselector']:
                            del edecl['charselector']['len']
                        edecl['charselector']['*'] = d1['len']
                        del d1['len']
                    else:
                        d1['array'] = d1['array'] + ',' + d1['len']
                        del d1['len']
                        errmess('updatevars: "%s %s" is mapped to "%s %s(%s)"\n' % (
                            typespec, e, typespec, ename, d1['array']))

                if 'len' in d1:
                    if typespec in ['complex', 'integer', 'logical', 'real']:
                        if ('kindselector' not in edecl) or (not edecl['kindselector']):
                            edecl['kindselector'] = {}
                        edecl['kindselector']['*'] = d1['len']
                        del d1['len']
                    elif typespec == 'character':
                        if ('charselector' not in edecl) or (not edecl['charselector']):
                            edecl['charselector'] = {}
                        if 'len' in edecl['charselector']:
                            del edecl['charselector']['len']
                        edecl['charselector']['*'] = d1['len']
                        del d1['len']

                if 'init' in d1:
                    if '=' in edecl and (not edecl['='] == d1['init']):
                        outmess('updatevars: attempt to change the init expression of "%s" ("%s") to "%s". Ignoring.\n' % (
                            ename, edecl['='], d1['init']))
                    else:
                        edecl['='] = d1['init']

                if 'array' in d1:
                    dm = 'dimension(%s)' % d1['array']
                    if 'attrspec' not in edecl or (not edecl['attrspec']):
                        edecl['attrspec'] = [dm]
                    else:
                        edecl['attrspec'].append(dm)
                        for dm1 in edecl['attrspec']:
                            if dm1[:9] == 'dimension' and dm1 != dm:
                                del edecl['attrspec'][-1]
                                errmess('updatevars:%s: attempt to change %r to %r. Ignoring.\n'
                                        % (ename, dm1, dm))
                                break

            else:
                outmess('updatevars: could not crack entity declaration "%s". Ignoring.\n' % (
                    ename + m.group('after')))
        for k in list(edecl.keys()):
            if not edecl[k]:
                del edecl[k]
        groupcache[groupcounter]['vars'][ename] = edecl
        if 'varnames' in groupcache[groupcounter]:
            groupcache[groupcounter]['varnames'].append(ename)
        last_name = ename
    return last_name


def cracktypespec(typespec, selector):
    kindselect = None
    charselect = None
    typename = None
    if selector:
        if typespec in ['complex', 'integer', 'logical', 'real']:
            kindselect = kindselector.match(selector)
            if not kindselect:
                outmess(
                    'cracktypespec: no kindselector pattern found for %s\n' % (repr(selector)))
                return
            kindselect = kindselect.groupdict()
            kindselect['*'] = kindselect['kind2']
            del kindselect['kind2']
            for k in list(kindselect.keys()):
                if not kindselect[k]:
                    del kindselect[k]
            for k, i in list(kindselect.items()):
                kindselect[k] = rmbadname1(i)
        elif typespec == 'character':
            charselect = charselector.match(selector)
            if not charselect:
                outmess(
                    'cracktypespec: no charselector pattern found for %s\n' % (repr(selector)))
                return
            charselect = charselect.groupdict()
            charselect['*'] = charselect['charlen']
            del charselect['charlen']
            if charselect['lenkind']:
                lenkind = lenkindpattern.match(
                    markoutercomma(charselect['lenkind']))
                lenkind = lenkind.groupdict()
                for lk in ['len', 'kind']:
                    if lenkind[lk + '2']:
                        lenkind[lk] = lenkind[lk + '2']
                    charselect[lk] = lenkind[lk]
                    del lenkind[lk + '2']
                if lenkind['f2py_len'] is not None:
                    # used to specify the length of assumed length strings
                    charselect['f2py_len'] = lenkind['f2py_len']
            del charselect['lenkind']
            for k in list(charselect.keys()):
                if not charselect[k]:
                    del charselect[k]
            for k, i in list(charselect.items()):
                charselect[k] = rmbadname1(i)
        elif typespec == 'type':
            typename = re.match(r'\s*\(\s*(?P<name>\w+)\s*\)', selector, re.I)
            if typename:
                typename = typename.group('name')
            else:
                outmess('cracktypespec: no typename found in %s\n' %
                        (repr(typespec + selector)))
        else:
            outmess('cracktypespec: no selector used for %s\n' %
                    (repr(selector)))
    return kindselect, charselect, typename
######


def setattrspec(decl, attr, force=0):
    if not decl:
        decl = {}
    if not attr:
        return decl
    if 'attrspec' not in decl:
        decl['attrspec'] = [attr]
        return decl
    if force:
        decl['attrspec'].append(attr)
    if attr in decl['attrspec']:
        return decl
    if attr == 'static' and 'automatic' not in decl['attrspec']:
        decl['attrspec'].append(attr)
    elif attr == 'automatic' and 'static' not in decl['attrspec']:
        decl['attrspec'].append(attr)
    elif attr == 'public':
        if 'private' not in decl['attrspec']:
            decl['attrspec'].append(attr)
    elif attr == 'private':
        if 'public' not in decl['attrspec']:
            decl['attrspec'].append(attr)
    else:
        decl['attrspec'].append(attr)
    return decl


def setkindselector(decl, sel, force=0):
    if not decl:
        decl = {}
    if not sel:
        return decl
    if 'kindselector' not in decl:
        decl['kindselector'] = sel
        return decl
    for k in list(sel.keys()):
        if force or k not in decl['kindselector']:
            decl['kindselector'][k] = sel[k]
    return decl


def setcharselector(decl, sel, force=0):
    if not decl:
        decl = {}
    if not sel:
        return decl
    if 'charselector' not in decl:
        decl['charselector'] = sel
        return decl

    for k in list(sel.keys()):
        if force or k not in decl['charselector']:
            decl['charselector'][k] = sel[k]
    return decl


def getblockname(block, unknown='unknown'):
    if 'name' in block:
        return block['name']
    return unknown

# post processing


def setmesstext(block):
    global filepositiontext

    try:
        filepositiontext = 'In: %s:%s\n' % (block['from'], block['name'])
    except Exception:
        pass


def get_usedict(block):
    usedict = {}
    if 'parent_block' in block:
        usedict = get_usedict(block['parent_block'])
    if 'use' in block:
        usedict.update(block['use'])
    return usedict


def get_useparameters(block, param_map=None):
    global f90modulevars

    if param_map is None:
        param_map = {}
    usedict = get_usedict(block)
    if not usedict:
        return param_map
    for usename, mapping in list(usedict.items()):
        usename = usename.lower()
        if usename not in f90modulevars:
            outmess('get_useparameters: no module %s info used by %s\n' %
                    (usename, block.get('name')))
            continue
        mvars = f90modulevars[usename]
        params = get_parameters(mvars)
        if not params:
            continue
        # XXX: apply mapping
        if mapping:
            errmess('get_useparameters: mapping for %s not impl.\n' % (mapping))
        for k, v in list(params.items()):
            if k in param_map:
                outmess('get_useparameters: overriding parameter %s with'
                        ' value from module %s\n' % (repr(k), repr(usename)))
            param_map[k] = v

    return param_map


def postcrack2(block, tab='', param_map=None):
    global f90modulevars

    if not f90modulevars:
        return block
    if isinstance(block, list):
        ret = [postcrack2(g, tab=tab + '\t', param_map=param_map)
               for g in block]
        return ret
    setmesstext(block)
    outmess('%sBlock: %s\n' % (tab, block['name']), 0)

    if param_map is None:
        param_map = get_useparameters(block)

    if param_map is not None and 'vars' in block:
        vars = block['vars']
        for n in list(vars.keys()):
            var = vars[n]
            if 'kindselector' in var:
                kind = var['kindselector']
                if 'kind' in kind:
                    val = kind['kind']
                    if val in param_map:
                        kind['kind'] = param_map[val]
    new_body = [postcrack2(b, tab=tab + '\t', param_map=param_map)
                for b in block['body']]
    block['body'] = new_body

    return block


def postcrack(block, args=None, tab=''):
    """
    TODO:
          function return values
          determine expression types if in argument list
    """
    global usermodules, onlyfunctions

    if isinstance(block, list):
        gret = []
        uret = []
        for g in block:
            setmesstext(g)
            g = postcrack(g, tab=tab + '\t')
            # sort user routines to appear first
            if 'name' in g and '__user__' in g['name']:
                uret.append(g)
            else:
                gret.append(g)
        return uret + gret
    setmesstext(block)
    if not isinstance(block, dict) and 'block' not in block:
        raise Exception('postcrack: Expected block dictionary instead of ' +
                        str(block))
    if 'name' in block and not block['name'] == 'unknown_interface':
        outmess('%sBlock: %s\n' % (tab, block['name']), 0)
    block = analyzeargs(block)
    block = analyzecommon(block)
    block['vars'] = analyzevars(block)
    block['sortvars'] = sortvarnames(block['vars'])
    if block.get('args'):
        args = block['args']
    block['body'] = analyzebody(block, args, tab=tab)

    userisdefined = []
    if 'use' in block:
        useblock = block['use']
        for k in list(useblock.keys()):
            if '__user__' in k:
                userisdefined.append(k)
    else:
        useblock = {}
    name = ''
    if 'name' in block:
        name = block['name']
    # and not userisdefined: # Build a __user__ module
    if block.get('externals'):
        interfaced = []
        if 'interfaced' in block:
            interfaced = block['interfaced']
        mvars = copy.copy(block['vars'])
        if name:
            mname = name + '__user__routines'
        else:
            mname = 'unknown__user__routines'
        if mname in userisdefined:
            i = 1
            while '%s_%i' % (mname, i) in userisdefined:
                i = i + 1
            mname = '%s_%i' % (mname, i)
        interface = {'block': 'interface', 'body': [],
                     'vars': {}, 'name': name + '_user_interface'}
        for e in block['externals']:
            if e in interfaced:
                edef = []
                j = -1
                for b in block['body']:
                    j = j + 1
                    if b['block'] == 'interface':
                        i = -1
                        for bb in b['body']:
                            i = i + 1
                            if 'name' in bb and bb['name'] == e:
                                edef = copy.copy(bb)
                                del b['body'][i]
                                break
                        if edef:
                            if not b['body']:
                                del block['body'][j]
                            del interfaced[interfaced.index(e)]
                            break
                interface['body'].append(edef)
            else:
                if e in mvars and not isexternal(mvars[e]):
                    interface['vars'][e] = mvars[e]
        if interface['vars'] or interface['body']:
            block['interfaced'] = interfaced
            mblock = {'block': 'python module', 'body': [
                interface], 'vars': {}, 'name': mname, 'interfaced': block['externals']}
            useblock[mname] = {}
            usermodules.append(mblock)
    if useblock:
        block['use'] = useblock
    return block


def sortvarnames(vars):
    indep = []
    dep = []
    for v in list(vars.keys()):
        if 'depend' in vars[v] and vars[v]['depend']:
            dep.append(v)
        else:
            indep.append(v)
    n = len(dep)
    i = 0
    while dep:  # XXX: How to catch dependence cycles correctly?
        v = dep[0]
        fl = 0
        for w in dep[1:]:
            if w in vars[v]['depend']:
                fl = 1
                break
        if fl:
            dep = dep[1:] + [v]
            i = i + 1
            if i > n:
                errmess('sortvarnames: failed to compute dependencies because'
                        ' of cyclic dependencies between '
                        + ', '.join(dep) + '\n')
                indep = indep + dep
                break
        else:
            indep.append(v)
            dep = dep[1:]
            n = len(dep)
            i = 0
    return indep


def analyzecommon(block):
    if not hascommon(block):
        return block
    commonvars = []
    for k in list(block['common'].keys()):
        comvars = []
        for e in block['common'][k]:
            m = re.match(
                r'\A\s*\b(?P<name>.*?)\b\s*(\((?P<dims>.*?)\)|)\s*\Z', e, re.I)
            if m:
                dims = []
                if m.group('dims'):
                    dims = [x.strip()
                            for x in markoutercomma(m.group('dims')).split('@,@')]
                n = rmbadname1(m.group('name').strip())
                if n in block['vars']:
                    if 'attrspec' in block['vars'][n]:
                        block['vars'][n]['attrspec'].append(
                            'dimension(%s)' % (','.join(dims)))
                    else:
                        block['vars'][n]['attrspec'] = [
                            'dimension(%s)' % (','.join(dims))]
                else:
                    if dims:
                        block['vars'][n] = {
                            'attrspec': ['dimension(%s)' % (','.join(dims))]}
                    else:
                        block['vars'][n] = {}
                if n not in commonvars:
                    commonvars.append(n)
            else:
                n = e
                errmess(
                    'analyzecommon: failed to extract "<name>[(<dims>)]" from "%s" in common /%s/.\n' % (e, k))
            comvars.append(n)
        block['common'][k] = comvars
    if 'commonvars' not in block:
        block['commonvars'] = commonvars
    else:
        block['commonvars'] = block['commonvars'] + commonvars
    return block


def analyzebody(block, args, tab=''):
    global usermodules, skipfuncs, onlyfuncs, f90modulevars

    setmesstext(block)

    maybe_private = {
        key: value
        for key, value in block['vars'].items()
        if 'attrspec' not in value or 'public' not in value['attrspec']
    }

    body = []
    for b in block['body']:
        b['parent_block'] = block
        if b['block'] in ['function', 'subroutine']:
            if args is not None and b['name'] not in args:
                continue
            else:
                as_ = b['args']
            # Add private members to skipfuncs for gh-23879
            if b['name'] in maybe_private.keys():
                skipfuncs.append(b['name'])
            if b['name'] in skipfuncs:
                continue
            if onlyfuncs and b['name'] not in onlyfuncs:
                continue
            b['saved_interface'] = crack2fortrangen(
                b, '\n' + ' ' * 6, as_interface=True)

        else:
            as_ = args
        b = postcrack(b, as_, tab=tab + '\t')
        if b['block'] in ['interface', 'abstract interface'] and \
           not b['body'] and not b.get('implementedby'):
            if 'f2pyenhancements' not in b:
                continue
        if b['block'].replace(' ', '') == 'pythonmodule':
            usermodules.append(b)
        else:
            if b['block'] == 'module':
                f90modulevars[b['name']] = b['vars']
            body.append(b)
    return body


def buildimplicitrules(block):
    setmesstext(block)
    implicitrules = defaultimplicitrules
    attrrules = {}
    if 'implicit' in block:
        if block['implicit'] is None:
            implicitrules = None
            if verbose > 1:
                outmess(
                    'buildimplicitrules: no implicit rules for routine %s.\n' % repr(block['name']))
        else:
            for k in list(block['implicit'].keys()):
                if block['implicit'][k].get('typespec') not in ['static', 'automatic']:
                    implicitrules[k] = block['implicit'][k]
                else:
                    attrrules[k] = block['implicit'][k]['typespec']
    return implicitrules, attrrules


def myeval(e, g=None, l=None):
    """ Like `eval` but returns only integers and floats """
    r = eval(e, g, l)
    if type(r) in [int, float]:
        return r
    raise ValueError('r=%r' % (r))

getlincoef_re_1 = re.compile(r'\A\b\w+\b\Z', re.I)


def getlincoef(e, xset):  # e = a*x+b ; x in xset
    """
    Obtain ``a`` and ``b`` when ``e == "a*x+b"``, where ``x`` is a symbol in
    xset.

    >>> getlincoef('2*x + 1', {'x'})
    (2, 1, 'x')
    >>> getlincoef('3*x + x*2 + 2 + 1', {'x'})
    (5, 3, 'x')
    >>> getlincoef('0', {'x'})
    (0, 0, None)
    >>> getlincoef('0*x', {'x'})
    (0, 0, 'x')
    >>> getlincoef('x*x', {'x'})
    (None, None, None)

    This can be tricked by sufficiently complex expressions

    >>> getlincoef('(x - 0.5)*(x - 1.5)*(x - 1)*x + 2*x + 3', {'x'})
    (2.0, 3.0, 'x')
    """
    try:
        c = int(myeval(e, {}, {}))
        return 0, c, None
    except Exception:
        pass
    if getlincoef_re_1.match(e):
        return 1, 0, e
    len_e = len(e)
    for x in xset:
        if len(x) > len_e:
            continue
        if re.search(r'\w\s*\([^)]*\b' + x + r'\b', e):
            # skip function calls having x as an argument, e.g max(1, x)
            continue
        re_1 = re.compile(r'(?P<before>.*?)\b' + x + r'\b(?P<after>.*)', re.I)
        m = re_1.match(e)
        if m:
            try:
                m1 = re_1.match(e)
                while m1:
                    ee = '%s(%s)%s' % (
                        m1.group('before'), 0, m1.group('after'))
                    m1 = re_1.match(ee)
                b = myeval(ee, {}, {})
                m1 = re_1.match(e)
                while m1:
                    ee = '%s(%s)%s' % (
                        m1.group('before'), 1, m1.group('after'))
                    m1 = re_1.match(ee)
                a = myeval(ee, {}, {}) - b
                m1 = re_1.match(e)
                while m1:
                    ee = '%s(%s)%s' % (
                        m1.group('before'), 0.5, m1.group('after'))
                    m1 = re_1.match(ee)
                c = myeval(ee, {}, {})
                # computing another point to be sure that expression is linear
                m1 = re_1.match(e)
                while m1:
                    ee = '%s(%s)%s' % (
                        m1.group('before'), 1.5, m1.group('after'))
                    m1 = re_1.match(ee)
                c2 = myeval(ee, {}, {})
                if (a * 0.5 + b == c and a * 1.5 + b == c2):
                    return a, b, x
            except Exception:
                pass
            break
    return None, None, None


word_pattern = re.compile(r'\b[a-z][\w$]*\b', re.I)


def _get_depend_dict(name, vars, deps):
    if name in vars:
        words = vars[name].get('depend', [])

        if '=' in vars[name] and not isstring(vars[name]):
            for word in word_pattern.findall(vars[name]['=']):
                # The word_pattern may return values that are not
                # only variables, they can be string content for instance
                if word not in words and word in vars and word != name:
                    words.append(word)
        for word in words[:]:
            for w in deps.get(word, []) \
                    or _get_depend_dict(word, vars, deps):
                if w not in words:
                    words.append(w)
    else:
        outmess('_get_depend_dict: no dependence info for %s\n' % (repr(name)))
        words = []
    deps[name] = words
    return words


def _calc_depend_dict(vars):
    names = list(vars.keys())
    depend_dict = {}
    for n in names:
        _get_depend_dict(n, vars, depend_dict)
    return depend_dict


def get_sorted_names(vars):
    depend_dict = _calc_depend_dict(vars)
    names = []
    for name in list(depend_dict.keys()):
        if not depend_dict[name]:
            names.append(name)
            del depend_dict[name]
    while depend_dict:
        for name, lst in list(depend_dict.items()):
            new_lst = [n for n in lst if n in depend_dict]
            if not new_lst:
                names.append(name)
                del depend_dict[name]
            else:
                depend_dict[name] = new_lst
    return [name for name in names if name in vars]


def _kind_func(string):
    # XXX: return something sensible.
    if string[0] in "'\"":
        string = string[1:-1]
    if real16pattern.match(string):
        return 8
    elif real8pattern.match(string):
        return 4
    return 'kind(' + string + ')'


def _selected_int_kind_func(r):
    # XXX: This should be processor dependent
    m = 10 ** r
    if m <= 2 ** 8:
        return 1
    if m <= 2 ** 16:
        return 2
    if m <= 2 ** 32:
        return 4
    if m <= 2 ** 63:
        return 8
    if m <= 2 ** 128:
        return 16
    return -1


def _selected_real_kind_func(p, r=0, radix=0):
    # XXX: This should be processor dependent
    # This is only verified for 0 <= p <= 20, possibly good for p <= 33 and above
    if p < 7:
        return 4
    if p < 16:
        return 8
    machine = platform.machine().lower()
    if machine.startswith(('aarch64', 'alpha', 'arm64', 'loongarch', 'mips', 'power', 'ppc', 'riscv', 's390x', 'sparc')):
        if p <= 33:
            return 16
    else:
        if p < 19:
            return 10
        elif p <= 33:
            return 16
    return -1


def get_parameters(vars, global_params={}):
    params = copy.copy(global_params)
    g_params = copy.copy(global_params)
    for name, func in [('kind', _kind_func),
                       ('selected_int_kind', _selected_int_kind_func),
                       ('selected_real_kind', _selected_real_kind_func), ]:
        if name not in g_params:
            g_params[name] = func
    param_names = []
    for n in get_sorted_names(vars):
        if 'attrspec' in vars[n] and 'parameter' in vars[n]['attrspec']:
            param_names.append(n)
    kind_re = re.compile(r'\bkind\s*\(\s*(?P<value>.*)\s*\)', re.I)
    selected_int_kind_re = re.compile(
        r'\bselected_int_kind\s*\(\s*(?P<value>.*)\s*\)', re.I)
    selected_kind_re = re.compile(
        r'\bselected_(int|real)_kind\s*\(\s*(?P<value>.*)\s*\)', re.I)
    for n in param_names:
        if '=' in vars[n]:
            v = vars[n]['=']
            if islogical(vars[n]):
                v = v.lower()
                for repl in [
                    ('.false.', 'False'),
                    ('.true.', 'True'),
                    # TODO: test .eq., .neq., etc replacements.
                ]:
                    v = v.replace(*repl)

            v = kind_re.sub(r'kind("\1")', v)
            v = selected_int_kind_re.sub(r'selected_int_kind(\1)', v)

            # We need to act according to the data.
            # The easy case is if the data has a kind-specifier,
            # then we may easily remove those specifiers.
            # However, it may be that the user uses other specifiers...(!)
            is_replaced = False

            if 'kindselector' in vars[n]:
                # Remove kind specifier (including those defined
                # by parameters)
                if 'kind' in vars[n]['kindselector']:
                    orig_v_len = len(v)
                    v = v.replace('_' + vars[n]['kindselector']['kind'], '')
                    # Again, this will be true if even a single specifier
                    # has been replaced, see comment above.
                    is_replaced = len(v) < orig_v_len

            if not is_replaced:
                if not selected_kind_re.match(v):
                    v_ = v.split('_')
                    # In case there are additive parameters
                    if len(v_) > 1: 
                        v = ''.join(v_[:-1]).lower().replace(v_[-1].lower(), '')

            # Currently this will not work for complex numbers.
            # There is missing code for extracting a complex number,
            # which may be defined in either of these:
            #  a) (Re, Im)
            #  b) cmplx(Re, Im)
            #  c) dcmplx(Re, Im)
            #  d) cmplx(Re, Im, <prec>)

            if isdouble(vars[n]):
                tt = list(v)
                for m in real16pattern.finditer(v):
                    tt[m.start():m.end()] = list(
                        v[m.start():m.end()].lower().replace('d', 'e'))
                v = ''.join(tt)

            elif iscomplex(vars[n]):
                outmess(f'get_parameters[TODO]: '
                        f'implement evaluation of complex expression {v}\n')

            dimspec = ([s.removeprefix('dimension').strip()
                        for s in vars[n]['attrspec']
                       if s.startswith('dimension')] or [None])[0]

            # Handle _dp for gh-6624
            # Also fixes gh-20460
            if real16pattern.search(v):
                v = 8
            elif real8pattern.search(v):
                v = 4
            try:
                params[n] = param_eval(v, g_params, params, dimspec=dimspec)
            except Exception as msg:
                params[n] = v
                outmess(f'get_parameters: got "{msg}" on {n!r}\n')

            if isstring(vars[n]) and isinstance(params[n], int):
                params[n] = chr(params[n])
            nl = n.lower()
            if nl != n:
                params[nl] = params[n]
        else:
            print(vars[n])
            outmess(f'get_parameters:parameter {n!r} does not have value?!\n')
    return params


def _eval_length(length, params):
    if length in ['(:)', '(*)', '*']:
        return '(*)'
    return _eval_scalar(length, params)


_is_kind_number = re.compile(r'\d+_').match


def _eval_scalar(value, params):
    if _is_kind_number(value):
        value = value.split('_')[0]
    try:
        # TODO: use symbolic from PR #19805
        value = eval(value, {}, params)
        value = (repr if isinstance(value, str) else str)(value)
    except (NameError, SyntaxError, TypeError):
        return value
    except Exception as msg:
        errmess('"%s" in evaluating %r '
                '(available names: %s)\n'
                % (msg, value, list(params.keys())))
    return value


def analyzevars(block):
    """
    Sets correct dimension information for each variable/parameter
    """

    global f90modulevars

    setmesstext(block)
    implicitrules, attrrules = buildimplicitrules(block)
    vars = copy.copy(block['vars'])
    if block['block'] == 'function' and block['name'] not in vars:
        vars[block['name']] = {}
    if '' in block['vars']:
        del vars['']
        if 'attrspec' in block['vars']['']:
            gen = block['vars']['']['attrspec']
            for n in set(vars) | set(b['name'] for b in block['body']):
                for k in ['public', 'private']:
                    if k in gen:
                        vars[n] = setattrspec(vars.get(n, {}), k)
    svars = []
    args = block['args']
    for a in args:
        try:
            vars[a]
            svars.append(a)
        except KeyError:
            pass
    for n in list(vars.keys()):
        if n not in args:
            svars.append(n)

    params = get_parameters(vars, get_useparameters(block))
    # At this point, params are read and interpreted, but
    # the params used to define vars are not yet parsed
    dep_matches = {}
    name_match = re.compile(r'[A-Za-z][\w$]*').match
    for v in list(vars.keys()):
        m = name_match(v)
        if m:
            n = v[m.start():m.end()]
            try:
                dep_matches[n]
            except KeyError:
                dep_matches[n] = re.compile(r'.*\b%s\b' % (v), re.I).match
    for n in svars:
        if n[0] in list(attrrules.keys()):
            vars[n] = setattrspec(vars[n], attrrules[n[0]])
        if 'typespec' not in vars[n]:
            if not('attrspec' in vars[n] and 'external' in vars[n]['attrspec']):
                if implicitrules:
                    ln0 = n[0].lower()
                    for k in list(implicitrules[ln0].keys()):
                        if k == 'typespec' and implicitrules[ln0][k] == 'undefined':
                            continue
                        if k not in vars[n]:
                            vars[n][k] = implicitrules[ln0][k]
                        elif k == 'attrspec':
                            for l in implicitrules[ln0][k]:
                                vars[n] = setattrspec(vars[n], l)
                elif n in block['args']:
                    outmess('analyzevars: typespec of variable %s is not defined in routine %s.\n' % (
                        repr(n), block['name']))
        if 'charselector' in vars[n]:
            if 'len' in vars[n]['charselector']:
                l = vars[n]['charselector']['len']
                try:
                    l = str(eval(l, {}, params))
                except Exception:
                    pass
                vars[n]['charselector']['len'] = l

        if 'kindselector' in vars[n]:
            if 'kind' in vars[n]['kindselector']:
                l = vars[n]['kindselector']['kind']
                try:
                    l = str(eval(l, {}, params))
                except Exception:
                    pass
                vars[n]['kindselector']['kind'] = l

        dimension_exprs = {}
        if 'attrspec' in vars[n]:
            attr = vars[n]['attrspec']
            attr.reverse()
            vars[n]['attrspec'] = []
            dim, intent, depend, check, note = None, None, None, None, None
            for a in attr:
                if a[:9] == 'dimension':
                    dim = (a[9:].strip())[1:-1]
                elif a[:6] == 'intent':
                    intent = (a[6:].strip())[1:-1]
                elif a[:6] == 'depend':
                    depend = (a[6:].strip())[1:-1]
                elif a[:5] == 'check':
                    check = (a[5:].strip())[1:-1]
                elif a[:4] == 'note':
                    note = (a[4:].strip())[1:-1]
                else:
                    vars[n] = setattrspec(vars[n], a)
                if intent:
                    if 'intent' not in vars[n]:
                        vars[n]['intent'] = []
                    for c in [x.strip() for x in markoutercomma(intent).split('@,@')]:
                        # Remove spaces so that 'in out' becomes 'inout'
                        tmp = c.replace(' ', '')
                        if tmp not in vars[n]['intent']:
                            vars[n]['intent'].append(tmp)
                    intent = None
                if note:
                    note = note.replace('\\n\\n', '\n\n')
                    note = note.replace('\\n ', '\n')
                    if 'note' not in vars[n]:
                        vars[n]['note'] = [note]
                    else:
                        vars[n]['note'].append(note)
                    note = None
                if depend is not None:
                    if 'depend' not in vars[n]:
                        vars[n]['depend'] = []
                    for c in rmbadname([x.strip() for x in markoutercomma(depend).split('@,@')]):
                        if c not in vars[n]['depend']:
                            vars[n]['depend'].append(c)
                    depend = None
                if check is not None:
                    if 'check' not in vars[n]:
                        vars[n]['check'] = []
                    for c in [x.strip() for x in markoutercomma(check).split('@,@')]:
                        if c not in vars[n]['check']:
                            vars[n]['check'].append(c)
                    check = None
            if dim and 'dimension' not in vars[n]:
                vars[n]['dimension'] = []
                for d in rmbadname(
                        [x.strip() for x in markoutercomma(dim).split('@,@')]
                ):
                    # d is the expression inside the dimension declaration
                    # Evaluate `d` with respect to params
                    try:
                        # the dimension for this variable depends on a
                        # previously defined parameter
                        d = param_parse(d, params)
                    except (ValueError, IndexError, KeyError):
                        outmess(
                            'analyzevars: could not parse dimension for '
                            f'variable {d!r}\n'
                        )

                    dim_char = ':' if d == ':' else '*'
                    if d == dim_char:
                        dl = [dim_char]
                    else:
                        dl = markoutercomma(d, ':').split('@:@')
                    if len(dl) == 2 and '*' in dl:  # e.g. dimension(5:*)
                        dl = ['*']
                        d = '*'
                    if len(dl) == 1 and dl[0] != dim_char:
                        dl = ['1', dl[0]]
                    if len(dl) == 2:
                        d1, d2 = map(symbolic.Expr.parse, dl)
                        dsize = d2 - d1 + 1
                        d = dsize.tostring(language=symbolic.Language.C)
                        # find variables v that define d as a linear
                        # function, `d == a * v + b`, and store
                        # coefficients a and b for further analysis.
                        solver_and_deps = {}
                        for v in block['vars']:
                            s = symbolic.as_symbol(v)
                            if dsize.contains(s):
                                try:
                                    a, b = dsize.linear_solve(s)

                                    def solve_v(s, a=a, b=b):
                                        return (s - b) / a

                                    all_symbols = set(a.symbols())
                                    all_symbols.update(b.symbols())
                                except RuntimeError as msg:
                                    # d is not a linear function of v,
                                    # however, if v can be determined
                                    # from d using other means,
                                    # implement the corresponding
                                    # solve_v function here.
                                    solve_v = None
                                    all_symbols = set(dsize.symbols())
                                v_deps = set(
                                    s.data for s in all_symbols
                                    if s.data in vars)
                                solver_and_deps[v] = solve_v, list(v_deps)
                        # Note that dsize may contain symbols that are
                        # not defined in block['vars']. Here we assume
                        # these correspond to Fortran/C intrinsic
                        # functions or that are defined by other
                        # means. We'll let the compiler validate the
                        # definiteness of such symbols.
                        dimension_exprs[d] = solver_and_deps
                    vars[n]['dimension'].append(d)

        if 'check' not in vars[n] and 'args' in block and n in block['args']:
            # n is an argument that has no checks defined. Here we
            # generate some consistency checks for n, and when n is an
            # array, generate checks for its dimensions and construct
            # initialization expressions.
            n_deps = vars[n].get('depend', [])
            n_checks = []
            n_is_input = l_or(isintent_in, isintent_inout,
                              isintent_inplace)(vars[n])
            if isarray(vars[n]):  # n is array
                for i, d in enumerate(vars[n]['dimension']):
                    coeffs_and_deps = dimension_exprs.get(d)
                    if coeffs_and_deps is None:
                        # d is `:` or `*` or a constant expression
                        pass
                    elif n_is_input:
                        # n is an input array argument and its shape
                        # may define variables used in dimension
                        # specifications.
                        for v, (solver, deps) in coeffs_and_deps.items():
                            def compute_deps(v, deps):
                                for v1 in coeffs_and_deps.get(v, [None, []])[1]:
                                    if v1 not in deps:
                                        deps.add(v1)
                                        compute_deps(v1, deps)
                            all_deps = set()
                            compute_deps(v, all_deps)
                            if (v in n_deps
                                 or '=' in vars[v]
                                 or 'depend' in vars[v]):
                                # Skip a variable that
                                # - n depends on
                                # - has user-defined initialization expression
                                # - has user-defined dependencies
                                continue
                            if solver is not None and v not in all_deps:
                                # v can be solved from d, hence, we
                                # make it an optional argument with
                                # initialization expression:
                                is_required = False
                                init = solver(symbolic.as_symbol(
                                    f'shape({n}, {i})'))
                                init = init.tostring(
                                    language=symbolic.Language.C)
                                vars[v]['='] = init
                                # n needs to be initialized before v. So,
                                # making v dependent on n and on any
                                # variables in solver or d.
                                vars[v]['depend'] = [n] + deps
                                if 'check' not in vars[v]:
                                    # add check only when no
                                    # user-specified checks exist
                                    vars[v]['check'] = [
                                        f'shape({n}, {i}) == {d}']
                            else:
                                # d is a non-linear function on v,
                                # hence, v must be a required input
                                # argument that n will depend on
                                is_required = True
                                if 'intent' not in vars[v]:
                                    vars[v]['intent'] = []
                                if 'in' not in vars[v]['intent']:
                                    vars[v]['intent'].append('in')
                                # v needs to be initialized before n
                                n_deps.append(v)
                                n_checks.append(
                                    f'shape({n}, {i}) == {d}')
                            v_attr = vars[v].get('attrspec', [])
                            if not ('optional' in v_attr
                                    or 'required' in v_attr):
                                v_attr.append(
                                    'required' if is_required else 'optional')
                            if v_attr:
                                vars[v]['attrspec'] = v_attr
                    if coeffs_and_deps is not None:
                        # extend v dependencies with ones specified in attrspec
                        for v, (solver, deps) in coeffs_and_deps.items():
                            v_deps = vars[v].get('depend', [])
                            for aa in vars[v].get('attrspec', []):
                                if aa.startswith('depend'):
                                    aa = ''.join(aa.split())
                                    v_deps.extend(aa[7:-1].split(','))
                            if v_deps:
                                vars[v]['depend'] = list(set(v_deps))
                            if n not in v_deps:
                                n_deps.append(v)
            elif isstring(vars[n]):
                if 'charselector' in vars[n]:
                    if '*' in vars[n]['charselector']:
                        length = _eval_length(vars[n]['charselector']['*'],
                                              params)
                        vars[n]['charselector']['*'] = length
                    elif 'len' in vars[n]['charselector']:
                        length = _eval_length(vars[n]['charselector']['len'],
                                              params)
                        del vars[n]['charselector']['len']
                        vars[n]['charselector']['*'] = length
            if n_checks:
                vars[n]['check'] = n_checks
            if n_deps:
                vars[n]['depend'] = list(set(n_deps))

        if '=' in vars[n]:
            if 'attrspec' not in vars[n]:
                vars[n]['attrspec'] = []
            if ('optional' not in vars[n]['attrspec']) and \
               ('required' not in vars[n]['attrspec']):
                vars[n]['attrspec'].append('optional')
            if 'depend' not in vars[n]:
                vars[n]['depend'] = []
                for v, m in list(dep_matches.items()):
                    if m(vars[n]['=']):
                        vars[n]['depend'].append(v)
                if not vars[n]['depend']:
                    del vars[n]['depend']
            if isscalar(vars[n]):
                vars[n]['='] = _eval_scalar(vars[n]['='], params)

    for n in list(vars.keys()):
        if n == block['name']:  # n is block name
            if 'note' in vars[n]:
                block['note'] = vars[n]['note']
            if block['block'] == 'function':
                if 'result' in block and block['result'] in vars:
                    vars[n] = appenddecl(vars[n], vars[block['result']])
                if 'prefix' in block:
                    pr = block['prefix']
                    pr1 = pr.replace('pure', '')
                    ispure = (not pr == pr1)
                    pr = pr1.replace('recursive', '')
                    isrec = (not pr == pr1)
                    m = typespattern[0].match(pr)
                    if m:
                        typespec, selector, attr, edecl = cracktypespec0(
                            m.group('this'), m.group('after'))
                        kindselect, charselect, typename = cracktypespec(
                            typespec, selector)
                        vars[n]['typespec'] = typespec
                        try:
                            if block['result']:
                                vars[block['result']]['typespec'] = typespec
                        except Exception:
                            pass
                        if kindselect:
                            if 'kind' in kindselect:
                                try:
                                    kindselect['kind'] = eval(
                                        kindselect['kind'], {}, params)
                                except Exception:
                                    pass
                            vars[n]['kindselector'] = kindselect
                        if charselect:
                            vars[n]['charselector'] = charselect
                        if typename:
                            vars[n]['typename'] = typename
                        if ispure:
                            vars[n] = setattrspec(vars[n], 'pure')
                        if isrec:
                            vars[n] = setattrspec(vars[n], 'recursive')
                    else:
                        outmess(
                            'analyzevars: prefix (%s) were not used\n' % repr(block['prefix']))
    if block['block'] not in ['module', 'pythonmodule', 'python module', 'block data']:
        if 'commonvars' in block:
            neededvars = copy.copy(block['args'] + block['commonvars'])
        else:
            neededvars = copy.copy(block['args'])
        for n in list(vars.keys()):
            if l_or(isintent_callback, isintent_aux)(vars[n]):
                neededvars.append(n)
        if 'entry' in block:
            neededvars.extend(list(block['entry'].keys()))
            for k in list(block['entry'].keys()):
                for n in block['entry'][k]:
                    if n not in neededvars:
                        neededvars.append(n)
        if block['block'] == 'function':
            if 'result' in block:
                neededvars.append(block['result'])
            else:
                neededvars.append(block['name'])
        if block['block'] in ['subroutine', 'function']:
            name = block['name']
            if name in vars and 'intent' in vars[name]:
                block['intent'] = vars[name]['intent']
        if block['block'] == 'type':
            neededvars.extend(list(vars.keys()))
        for n in list(vars.keys()):
            if n not in neededvars:
                del vars[n]
    return vars


analyzeargs_re_1 = re.compile(r'\A[a-z]+[\w$]*\Z', re.I)


def param_eval(v, g_params, params, dimspec=None):
    """
    Creates a dictionary of indices and values for each parameter in a
    parameter array to be evaluated later.

    WARNING: It is not possible to initialize multidimensional array
    parameters e.g. dimension(-3:1, 4, 3:5) at this point. This is because in
    Fortran initialization through array constructor requires the RESHAPE
    intrinsic function. Since the right-hand side of the parameter declaration
    is not executed in f2py, but rather at the compiled c/fortran extension,
    later, it is not possible to execute a reshape of a parameter array.
    One issue remains: if the user wants to access the array parameter from
    python, we should either
    1) allow them to access the parameter array using python standard indexing
       (which is often incompatible with the original fortran indexing)
    2) allow the parameter array to be accessed in python as a dictionary with
       fortran indices as keys
    We are choosing 2 for now.
    """
    if dimspec is None:
        try:
            p = eval(v, g_params, params)
        except Exception as msg:
            p = v
            outmess(f'param_eval: got "{msg}" on {v!r}\n')
        return p

    # This is an array parameter.
    # First, we parse the dimension information
    if len(dimspec) < 2 or dimspec[::len(dimspec)-1] != "()":
        raise ValueError(f'param_eval: dimension {dimspec} can\'t be parsed')
    dimrange = dimspec[1:-1].split(',')
    if len(dimrange) == 1:
        # e.g. dimension(2) or dimension(-1:1)
        dimrange = dimrange[0].split(':')
        # now, dimrange is a list of 1 or 2 elements
        if len(dimrange) == 1:
            bound = param_parse(dimrange[0], params)
            dimrange = range(1, int(bound)+1)
        else:
            lbound = param_parse(dimrange[0], params)
            ubound = param_parse(dimrange[1], params)
            dimrange = range(int(lbound), int(ubound)+1)
    else:
        raise ValueError('param_eval: multidimensional array parameters '
                         f'{dimspec} not supported')

    # Parse parameter value
    v = (v[2:-2] if v.startswith('(/') else v).split(',')
    v_eval = []
    for item in v:
        try:
            item = eval(item, g_params, params)
        except Exception as msg:
            outmess(f'param_eval: got "{msg}" on {item!r}\n')
        v_eval.append(item)

    p = dict(zip(dimrange, v_eval))

    return p


def param_parse(d, params):
    """Recursively parse array dimensions.

    Parses the declaration of an array variable or parameter
    `dimension` keyword, and is called recursively if the
    dimension for this array is a previously defined parameter
    (found in `params`).

    Parameters
    ----------
    d : str
        Fortran expression describing the dimension of an array.
    params : dict
        Previously parsed parameters declared in the Fortran source file.

    Returns
    -------
    out : str
        Parsed dimension expression.

    Examples
    --------

    * If the line being analyzed is

      `integer, parameter, dimension(2) :: pa = (/ 3, 5 /)`

      then `d = 2` and we return immediately, with

    >>> d = '2'
    >>> param_parse(d, params)
    2

    * If the line being analyzed is

      `integer, parameter, dimension(pa) :: pb = (/1, 2, 3/)`

      then `d = 'pa'`; since `pa` is a previously parsed parameter,
      and `pa = 3`, we call `param_parse` recursively, to obtain

    >>> d = 'pa'
    >>> params = {'pa': 3}
    >>> param_parse(d, params)
    3

    * If the line being analyzed is

      `integer, parameter, dimension(pa(1)) :: pb = (/1, 2, 3/)`

      then `d = 'pa(1)'`; since `pa` is a previously parsed parameter,
      and `pa(1) = 3`, we call `param_parse` recursively, to obtain

    >>> d = 'pa(1)'
    >>> params = dict(pa={1: 3, 2: 5})
    >>> param_parse(d, params)
    3
    """
    if "(" in d:
        # this dimension expression is an array
        dname = d[:d.find("(")]
        ddims = d[d.find("(")+1:d.rfind(")")]
        # this dimension expression is also a parameter;
        # parse it recursively
        index = int(param_parse(ddims, params))
        return str(params[dname][index])
    elif d in params:
        return str(params[d])
    else:
        for p in params:
            re_1 = re.compile(
                r'(?P<before>.*?)\b' + p + r'\b(?P<after>.*)', re.I
            )
            m = re_1.match(d)
            while m:
                d = m.group('before') + \
                    str(params[p]) + m.group('after')
                m = re_1.match(d)
        return d


def expr2name(a, block, args=[]):
    orig_a = a
    a_is_expr = not analyzeargs_re_1.match(a)
    if a_is_expr:  # `a` is an expression
        implicitrules, attrrules = buildimplicitrules(block)
        at = determineexprtype(a, block['vars'], implicitrules)
        na = 'e_'
        for c in a:
            c = c.lower()
            if c not in string.ascii_lowercase + string.digits:
                c = '_'
            na = na + c
        if na[-1] == '_':
            na = na + 'e'
        else:
            na = na + '_e'
        a = na
        while a in block['vars'] or a in block['args']:
            a = a + 'r'
    if a in args:
        k = 1
        while a + str(k) in args:
            k = k + 1
        a = a + str(k)
    if a_is_expr:
        block['vars'][a] = at
    else:
        if a not in block['vars']:
            if orig_a in block['vars']:
                block['vars'][a] = block['vars'][orig_a]
            else:
                block['vars'][a] = {}
        if 'externals' in block and orig_a in block['externals'] + block['interfaced']:
            block['vars'][a] = setattrspec(block['vars'][a], 'external')
    return a


def analyzeargs(block):
    setmesstext(block)
    implicitrules, _ = buildimplicitrules(block)
    if 'args' not in block:
        block['args'] = []
    args = []
    for a in block['args']:
        a = expr2name(a, block, args)
        args.append(a)
    block['args'] = args
    if 'entry' in block:
        for k, args1 in list(block['entry'].items()):
            for a in args1:
                if a not in block['vars']:
                    block['vars'][a] = {}

    for b in block['body']:
        if b['name'] in args:
            if 'externals' not in block:
                block['externals'] = []
            if b['name'] not in block['externals']:
                block['externals'].append(b['name'])
    if 'result' in block and block['result'] not in block['vars']:
        block['vars'][block['result']] = {}
    return block

determineexprtype_re_1 = re.compile(r'\A\(.+?,.+?\)\Z', re.I)
determineexprtype_re_2 = re.compile(r'\A[+-]?\d+(_(?P<name>\w+)|)\Z', re.I)
determineexprtype_re_3 = re.compile(
    r'\A[+-]?[\d.]+[-\d+de.]*(_(?P<name>\w+)|)\Z', re.I)
determineexprtype_re_4 = re.compile(r'\A\(.*\)\Z', re.I)
determineexprtype_re_5 = re.compile(r'\A(?P<name>\w+)\s*\(.*?\)\s*\Z', re.I)


def _ensure_exprdict(r):
    if isinstance(r, int):
        return {'typespec': 'integer'}
    if isinstance(r, float):
        return {'typespec': 'real'}
    if isinstance(r, complex):
        return {'typespec': 'complex'}
    if isinstance(r, dict):
        return r
    raise AssertionError(repr(r))


def determineexprtype(expr, vars, rules={}):
    if expr in vars:
        return _ensure_exprdict(vars[expr])
    expr = expr.strip()
    if determineexprtype_re_1.match(expr):
        return {'typespec': 'complex'}
    m = determineexprtype_re_2.match(expr)
    if m:
        if 'name' in m.groupdict() and m.group('name'):
            outmess(
                'determineexprtype: selected kind types not supported (%s)\n' % repr(expr))
        return {'typespec': 'integer'}
    m = determineexprtype_re_3.match(expr)
    if m:
        if 'name' in m.groupdict() and m.group('name'):
            outmess(
                'determineexprtype: selected kind types not supported (%s)\n' % repr(expr))
        return {'typespec': 'real'}
    for op in ['+', '-', '*', '/']:
        for e in [x.strip() for x in markoutercomma(expr, comma=op).split('@' + op + '@')]:
            if e in vars:
                return _ensure_exprdict(vars[e])
    t = {}
    if determineexprtype_re_4.match(expr):  # in parenthesis
        t = determineexprtype(expr[1:-1], vars, rules)
    else:
        m = determineexprtype_re_5.match(expr)
        if m:
            rn = m.group('name')
            t = determineexprtype(m.group('name'), vars, rules)
            if t and 'attrspec' in t:
                del t['attrspec']
            if not t:
                if rn[0] in rules:
                    return _ensure_exprdict(rules[rn[0]])
    if expr[0] in '\'"':
        return {'typespec': 'character', 'charselector': {'*': '*'}}
    if not t:
        outmess(
            'determineexprtype: could not determine expressions (%s) type.\n' % (repr(expr)))
    return t

######


def crack2fortrangen(block, tab='\n', as_interface=False):
    global skipfuncs, onlyfuncs

    setmesstext(block)
    ret = ''
    if isinstance(block, list):
        for g in block:
            if g and g['block'] in ['function', 'subroutine']:
                if g['name'] in skipfuncs:
                    continue
                if onlyfuncs and g['name'] not in onlyfuncs:
                    continue
            ret = ret + crack2fortrangen(g, tab, as_interface=as_interface)
        return ret
    prefix = ''
    name = ''
    args = ''
    blocktype = block['block']
    if blocktype == 'program':
        return ''
    argsl = []
    if 'name' in block:
        name = block['name']
    if 'args' in block:
        vars = block['vars']
        for a in block['args']:
            a = expr2name(a, block, argsl)
            if not isintent_callback(vars[a]):
                argsl.append(a)
        if block['block'] == 'function' or argsl:
            args = '(%s)' % ','.join(argsl)
    f2pyenhancements = ''
    if 'f2pyenhancements' in block:
        for k in list(block['f2pyenhancements'].keys()):
            f2pyenhancements = '%s%s%s %s' % (
                f2pyenhancements, tab + tabchar, k, block['f2pyenhancements'][k])
    intent_lst = block.get('intent', [])[:]
    if blocktype == 'function' and 'callback' in intent_lst:
        intent_lst.remove('callback')
    if intent_lst:
        f2pyenhancements = '%s%sintent(%s) %s' %\
                           (f2pyenhancements, tab + tabchar,
                            ','.join(intent_lst), name)
    use = ''
    if 'use' in block:
        use = use2fortran(block['use'], tab + tabchar)
    common = ''
    if 'common' in block:
        common = common2fortran(block['common'], tab + tabchar)
    if name == 'unknown_interface':
        name = ''
    result = ''
    if 'result' in block:
        result = ' result (%s)' % block['result']
        if block['result'] not in argsl:
            argsl.append(block['result'])
    body = crack2fortrangen(block['body'], tab + tabchar, as_interface=as_interface)
    vars = vars2fortran(
        block, block['vars'], argsl, tab + tabchar, as_interface=as_interface)
    mess = ''
    if 'from' in block and not as_interface:
        mess = '! in %s' % block['from']
    if 'entry' in block:
        entry_stmts = ''
        for k, i in list(block['entry'].items()):
            entry_stmts = '%s%sentry %s(%s)' \
                          % (entry_stmts, tab + tabchar, k, ','.join(i))
        body = body + entry_stmts
    if blocktype == 'block data' and name == '_BLOCK_DATA_':
        name = ''
    ret = '%s%s%s %s%s%s %s%s%s%s%s%s%send %s %s' % (
        tab, prefix, blocktype, name, args, result, mess, f2pyenhancements, use, vars, common, body, tab, blocktype, name)
    return ret


def common2fortran(common, tab=''):
    ret = ''
    for k in list(common.keys()):
        if k == '_BLNK_':
            ret = '%s%scommon %s' % (ret, tab, ','.join(common[k]))
        else:
            ret = '%s%scommon /%s/ %s' % (ret, tab, k, ','.join(common[k]))
    return ret


def use2fortran(use, tab=''):
    ret = ''
    for m in list(use.keys()):
        ret = '%s%suse %s,' % (ret, tab, m)
        if use[m] == {}:
            if ret and ret[-1] == ',':
                ret = ret[:-1]
            continue
        if 'only' in use[m] and use[m]['only']:
            ret = '%s only:' % (ret)
        if 'map' in use[m] and use[m]['map']:
            c = ' '
            for k in list(use[m]['map'].keys()):
                if k == use[m]['map'][k]:
                    ret = '%s%s%s' % (ret, c, k)
                    c = ','
                else:
                    ret = '%s%s%s=>%s' % (ret, c, k, use[m]['map'][k])
                    c = ','
        if ret and ret[-1] == ',':
            ret = ret[:-1]
    return ret


def true_intent_list(var):
    lst = var['intent']
    ret = []
    for intent in lst:
        try:
            f = globals()['isintent_%s' % intent]
        except KeyError:
            pass
        else:
            if f(var):
                ret.append(intent)
    return ret


def vars2fortran(block, vars, args, tab='', as_interface=False):
    setmesstext(block)
    ret = ''
    nout = []
    for a in args:
        if a in block['vars']:
            nout.append(a)
    if 'commonvars' in block:
        for a in block['commonvars']:
            if a in vars:
                if a not in nout:
                    nout.append(a)
            else:
                errmess(
                    'vars2fortran: Confused?!: "%s" is not defined in vars.\n' % a)
    if 'varnames' in block:
        nout.extend(block['varnames'])
    if not as_interface:
        for a in list(vars.keys()):
            if a not in nout:
                nout.append(a)
    for a in nout:
        if 'depend' in vars[a]:
            for d in vars[a]['depend']:
                if d in vars and 'depend' in vars[d] and a in vars[d]['depend']:
                    errmess(
                        'vars2fortran: Warning: cross-dependence between variables "%s" and "%s"\n' % (a, d))
        if 'externals' in block and a in block['externals']:
            if isintent_callback(vars[a]):
                ret = '%s%sintent(callback) %s' % (ret, tab, a)
            ret = '%s%sexternal %s' % (ret, tab, a)
            if isoptional(vars[a]):
                ret = '%s%soptional %s' % (ret, tab, a)
            if a in vars and 'typespec' not in vars[a]:
                continue
            cont = 1
            for b in block['body']:
                if a == b['name'] and b['block'] == 'function':
                    cont = 0
                    break
            if cont:
                continue
        if a not in vars:
            show(vars)
            outmess('vars2fortran: No definition for argument "%s".\n' % a)
            continue
        if a == block['name']:
            if block['block'] != 'function' or block.get('result'):
                # 1) skip declaring a variable that name matches with
                #    subroutine name
                # 2) skip declaring function when its type is
                #    declared via `result` construction
                continue
        if 'typespec' not in vars[a]:
            if 'attrspec' in vars[a] and 'external' in vars[a]['attrspec']:
                if a in args:
                    ret = '%s%sexternal %s' % (ret, tab, a)
                continue
            show(vars[a])
            outmess('vars2fortran: No typespec for argument "%s".\n' % a)
            continue
        vardef = vars[a]['typespec']
        if vardef == 'type' and 'typename' in vars[a]:
            vardef = '%s(%s)' % (vardef, vars[a]['typename'])
        selector = {}
        if 'kindselector' in vars[a]:
            selector = vars[a]['kindselector']
        elif 'charselector' in vars[a]:
            selector = vars[a]['charselector']
        if '*' in selector:
            if selector['*'] in ['*', ':']:
                vardef = '%s*(%s)' % (vardef, selector['*'])
            else:
                vardef = '%s*%s' % (vardef, selector['*'])
        else:
            if 'len' in selector:
                vardef = '%s(len=%s' % (vardef, selector['len'])
                if 'kind' in selector:
                    vardef = '%s,kind=%s)' % (vardef, selector['kind'])
                else:
                    vardef = '%s)' % (vardef)
            elif 'kind' in selector:
                vardef = '%s(kind=%s)' % (vardef, selector['kind'])
        c = ' '
        if 'attrspec' in vars[a]:
            attr = [l for l in vars[a]['attrspec']
                    if l not in ['external']]
            if as_interface and 'intent(in)' in attr and 'intent(out)' in attr:
                # In Fortran, intent(in, out) are conflicting while
                # intent(in, out) can be specified only via
                # `!f2py intent(out) ..`.
                # So, for the Fortran interface, we'll drop
                # intent(out) to resolve the conflict.
                attr.remove('intent(out)')
            if attr:
                vardef = '%s, %s' % (vardef, ','.join(attr))
                c = ','
        if 'dimension' in vars[a]:
            vardef = '%s%sdimension(%s)' % (
                vardef, c, ','.join(vars[a]['dimension']))
            c = ','
        if 'intent' in vars[a]:
            lst = true_intent_list(vars[a])
            if lst:
                vardef = '%s%sintent(%s)' % (vardef, c, ','.join(lst))
            c = ','
        if 'check' in vars[a]:
            vardef = '%s%scheck(%s)' % (vardef, c, ','.join(vars[a]['check']))
            c = ','
        if 'depend' in vars[a]:
            vardef = '%s%sdepend(%s)' % (
                vardef, c, ','.join(vars[a]['depend']))
            c = ','
        if '=' in vars[a]:
            v = vars[a]['=']
            if vars[a]['typespec'] in ['complex', 'double complex']:
                try:
                    v = eval(v)
                    v = '(%s,%s)' % (v.real, v.imag)
                except Exception:
                    pass
            vardef = '%s :: %s=%s' % (vardef, a, v)
        else:
            vardef = '%s :: %s' % (vardef, a)
        ret = '%s%s%s' % (ret, tab, vardef)
    return ret
######


# We expose post_processing_hooks as global variable so that
# user-libraries could register their own hooks to f2py.
post_processing_hooks = []


def crackfortran(files):
    global usermodules, post_processing_hooks

    outmess('Reading fortran codes...\n', 0)
    readfortrancode(files, crackline)
    outmess('Post-processing...\n', 0)
    usermodules = []
    postlist = postcrack(grouplist[0])
    outmess('Applying post-processing hooks...\n', 0)
    for hook in post_processing_hooks:
        outmess(f'  {hook.__name__}\n', 0)
        postlist = traverse(postlist, hook)
    outmess('Post-processing (stage 2)...\n', 0)
    postlist = postcrack2(postlist)
    return usermodules + postlist


def crack2fortran(block):
    global f2py_version

    pyf = crack2fortrangen(block) + '\n'
    header = """!    -*- f90 -*-
! Note: the context of this file is case sensitive.
"""
    footer = """
! This file was auto-generated with f2py (version:%s).
! See:
! https://web.archive.org/web/20140822061353/http://cens.ioc.ee/projects/f2py2e
""" % (f2py_version)
    return header + pyf + footer


def _is_visit_pair(obj):
    return (isinstance(obj, tuple)
            and len(obj) == 2
            and isinstance(obj[0], (int, str)))


def traverse(obj, visit, parents=[], result=None, *args, **kwargs):
    '''Traverse f2py data structure with the following visit function:

    def visit(item, parents, result, *args, **kwargs):
        """

        parents is a list of key-"f2py data structure" pairs from which
        items are taken from.

        result is a f2py data structure that is filled with the
        return value of the visit function.

        item is 2-tuple (index, value) if parents[-1][1] is a list
        item is 2-tuple (key, value) if parents[-1][1] is a dict

        The return value of visit must be None, or of the same kind as
        item, that is, if parents[-1] is a list, the return value must
        be 2-tuple (new_index, new_value), or if parents[-1] is a
        dict, the return value must be 2-tuple (new_key, new_value).

        If new_index or new_value is None, the return value of visit
        is ignored, that is, it will not be added to the result.

        If the return value is None, the content of obj will be
        traversed, otherwise not.
        """
    '''

    if _is_visit_pair(obj):
        if obj[0] == 'parent_block':
            # avoid infinite recursion
            return obj
        new_result = visit(obj, parents, result, *args, **kwargs)
        if new_result is not None:
            assert _is_visit_pair(new_result)
            return new_result
        parent = obj
        result_key, obj = obj
    else:
        parent = (None, obj)
        result_key = None

    if isinstance(obj, list):
        new_result = []
        for index, value in enumerate(obj):
            new_index, new_item = traverse((index, value), visit,
                                           parents=parents + [parent],
                                           result=result, *args, **kwargs)
            if new_index is not None:
                new_result.append(new_item)
    elif isinstance(obj, dict):
        new_result = dict()
        for key, value in obj.items():
            new_key, new_value = traverse((key, value), visit,
                                          parents=parents + [parent],
                                          result=result, *args, **kwargs)
            if new_key is not None:
                new_result[new_key] = new_value
    else:
        new_result = obj

    if result_key is None:
        return new_result
    return result_key, new_result


def character_backward_compatibility_hook(item, parents, result,
                                          *args, **kwargs):
    """Previously, Fortran character was incorrectly treated as
    character*1. This hook fixes the usage of the corresponding
    variables in `check`, `dimension`, `=`, and `callstatement`
    expressions.

    The usage of `char*` in `callprotoargument` expression can be left
    unchanged because C `character` is C typedef of `char`, although,
    new implementations should use `character*` in the corresponding
    expressions.

    See https://github.com/numpy/numpy/pull/19388 for more information.

    """
    parent_key, parent_value = parents[-1]
    key, value = item

    def fix_usage(varname, value):
        value = re.sub(r'[*]\s*\b' + varname + r'\b', varname, value)
        value = re.sub(r'\b' + varname + r'\b\s*[\[]\s*0\s*[\]]',
                       varname, value)
        return value

    if parent_key in ['dimension', 'check']:
        assert parents[-3][0] == 'vars'
        vars_dict = parents[-3][1]
    elif key == '=':
        assert parents[-2][0] == 'vars'
        vars_dict = parents[-2][1]
    else:
        vars_dict = None

    new_value = None
    if vars_dict is not None:
        new_value = value
        for varname, vd in vars_dict.items():
            if ischaracter(vd):
                new_value = fix_usage(varname, new_value)
    elif key == 'callstatement':
        vars_dict = parents[-2][1]['vars']
        new_value = value
        for varname, vd in vars_dict.items():
            if ischaracter(vd):
                # replace all occurrences of `<varname>` with
                # `&<varname>` in argument passing
                new_value = re.sub(
                    r'(?<![&])\b' + varname + r'\b', '&' + varname, new_value)

    if new_value is not None:
        if new_value != value:
            # We report the replacements here so that downstream
            # software could update their source codes
            # accordingly. However, such updates are recommended only
            # when BC with numpy 1.21 or older is not required.
            outmess(f'character_bc_hook[{parent_key}.{key}]:'
                    f' replaced `{value}` -> `{new_value}`\n', 1)
        return (key, new_value)


post_processing_hooks.append(character_backward_compatibility_hook)


if __name__ == "__main__":
    files = []
    funcs = []
    f = 1
    f2 = 0
    f3 = 0
    showblocklist = 0
    for l in sys.argv[1:]:
        if l == '':
            pass
        elif l[0] == ':':
            f = 0
        elif l == '-quiet':
            quiet = 1
            verbose = 0
        elif l == '-verbose':
            verbose = 2
            quiet = 0
        elif l == '-fix':
            if strictf77:
                outmess(
                    'Use option -f90 before -fix if Fortran 90 code is in fix form.\n', 0)
            skipemptyends = 1
            sourcecodeform = 'fix'
        elif l == '-skipemptyends':
            skipemptyends = 1
        elif l == '--ignore-contains':
            ignorecontains = 1
        elif l == '-f77':
            strictf77 = 1
            sourcecodeform = 'fix'
        elif l == '-f90':
            strictf77 = 0
            sourcecodeform = 'free'
            skipemptyends = 1
        elif l == '-h':
            f2 = 1
        elif l == '-show':
            showblocklist = 1
        elif l == '-m':
            f3 = 1
        elif l[0] == '-':
            errmess('Unknown option %s\n' % repr(l))
        elif f2:
            f2 = 0
            pyffilename = l
        elif f3:
            f3 = 0
            f77modulename = l
        elif f:
            try:
                open(l).close()
                files.append(l)
            except OSError as detail:
                errmess(f'OSError: {detail!s}\n')
        else:
            funcs.append(l)
    if not strictf77 and f77modulename and not skipemptyends:
        outmess("""\
  Warning: You have specified module name for non Fortran 77 code that
  should not need one (expect if you are scanning F90 code for non
  module blocks but then you should use flag -skipemptyends and also
  be sure that the files do not contain programs without program
  statement).
""", 0)

    postlist = crackfortran(files)
    if pyffilename:
        outmess('Writing fortran code to file %s\n' % repr(pyffilename), 0)
        pyf = crack2fortran(postlist)
        with open(pyffilename, 'w') as f:
            f.write(pyf)
    if showblocklist:
        show(postlist)
```
