## Supplementary software v0.2.1 for "Virtual control arms for paediatric myopia trials: external validation of axial-elongation models": diagnose.py

```
#!/usr/bin/env python3
import os
import sys
import tempfile


def run_command(cmd):
    print('Running %r:' % (cmd))
    os.system(cmd)
    print('------')


def run():
    _path = os.getcwd()
    os.chdir(tempfile.gettempdir())
    print('------')
    print('os.name=%r' % (os.name))
    print('------')
    print('sys.platform=%r' % (sys.platform))
    print('------')
    print('sys.version:')
    print(sys.version)
    print('------')
    print('sys.prefix:')
    print(sys.prefix)
    print('------')
    print('sys.path=%r' % (':'.join(sys.path)))
    print('------')

    try:
        import numpy
        has_newnumpy = 1
    except ImportError as e:
        print('Failed to import new numpy:', e)
        has_newnumpy = 0

    try:
        from numpy.f2py import f2py2e
        has_f2py2e = 1
    except ImportError as e:
        print('Failed to import f2py2e:', e)
        has_f2py2e = 0

    try:
        import numpy.distutils
        has_numpy_distutils = 2
    except ImportError:
        try:
            import numpy_distutils
            has_numpy_distutils = 1
        except ImportError as e:
            print('Failed to import numpy_distutils:', e)
            has_numpy_distutils = 0

    if has_newnumpy:
        try:
            print('Found new numpy version %r in %s' %
                  (numpy.__version__, numpy.__file__))
        except Exception as msg:
            print('error:', msg)
            print('------')

    if has_f2py2e:
        try:
            print('Found f2py2e version %r in %s' %
                  (f2py2e.__version__.version, f2py2e.__file__))
        except Exception as msg:
            print('error:', msg)
            print('------')

    if has_numpy_distutils:
        try:
            if has_numpy_distutils == 2:
                print('Found numpy.distutils version %r in %r' % (
                    numpy.distutils.__version__,
                    numpy.distutils.__file__))
            else:
                print('Found numpy_distutils version %r in %r' % (
                    numpy_distutils.numpy_distutils_version.numpy_distutils_version,
                    numpy_distutils.__file__))
            print('------')
        except Exception as msg:
            print('error:', msg)
            print('------')
        try:
            if has_numpy_distutils == 1:
                print(
                    'Importing numpy_distutils.command.build_flib ...', end=' ')
                import numpy_distutils.command.build_flib as build_flib
                print('ok')
                print('------')
                try:
                    print(
                        'Checking availability of supported Fortran compilers:')
                    for compiler_class in build_flib.all_compilers:
                        compiler_class(verbose=1).is_available()
                        print('------')
                except Exception as msg:
                    print('error:', msg)
                    print('------')
        except Exception as msg:
            print(
                'error:', msg, '(ignore it, build_flib is obsolete for numpy.distutils 0.2.2 and up)')
            print('------')
        try:
            if has_numpy_distutils == 2:
                print('Importing numpy.distutils.fcompiler ...', end=' ')
                import numpy.distutils.fcompiler as fcompiler
            else:
                print('Importing numpy_distutils.fcompiler ...', end=' ')
                import numpy_distutils.fcompiler as fcompiler
            print('ok')
            print('------')
            try:
                print('Checking availability of supported Fortran compilers:')
                fcompiler.show_fcompilers()
                print('------')
            except Exception as msg:
                print('error:', msg)
                print('------')
        except Exception as msg:
            print('error:', msg)
            print('------')
        try:
            if has_numpy_distutils == 2:
                print('Importing numpy.distutils.cpuinfo ...', end=' ')
                from numpy.distutils.cpuinfo import cpuinfo
                print('ok')
                print('------')
            else:
                try:
                    print(
                        'Importing numpy_distutils.command.cpuinfo ...', end=' ')
                    from numpy_distutils.command.cpuinfo import cpuinfo
                    print('ok')
                    print('------')
                except Exception as msg:
                    print('error:', msg, '(ignore it)')
                    print('Importing numpy_distutils.cpuinfo ...', end=' ')
                    from numpy_distutils.cpuinfo import cpuinfo
                    print('ok')
                    print('------')
            cpu = cpuinfo()
            print('CPU information:', end=' ')
            for name in dir(cpuinfo):
                if name[0] == '_' and name[1] != '_' and getattr(cpu, name[1:])():
                    print(name[1:], end=' ')
            print('------')
        except Exception as msg:
            print('error:', msg)
            print('------')
    os.chdir(_path)
if __name__ == "__main__":
    run()
```
