## Supplementary software v0.2.1 for "Virtual control arms for paediatric myopia trials: external validation of axial-elongation models": f2py2e.py

```
"""

f2py2e - Fortran to Python C/API generator. 2nd Edition.
         See __usage__ below.

Copyright 1999 -- 2011 Pearu Peterson all rights reserved.
Copyright 2011 -- present NumPy Developers.
Permission to use, modify, and distribute this software is given under the
terms of the NumPy License.

NO WARRANTY IS EXPRESSED OR IMPLIED.  USE AT YOUR OWN RISK.
"""
import sys
import os
import pprint
import re
import argparse

from . import crackfortran
from . import rules
from . import cb_rules
from . import auxfuncs
from . import cfuncs
from . import f90mod_rules
from . import __version__
from . import capi_maps
from .cfuncs import errmess
from numpy.f2py._backends import f2py_build_generator

f2py_version = __version__.version
numpy_version = __version__.version

# outmess=sys.stdout.write
show = pprint.pprint
outmess = auxfuncs.outmess
MESON_ONLY_VER = (sys.version_info >= (3, 12))

__usage__ =\
f"""Usage:

1) To construct extension module sources:

      f2py [<options>] <fortran files> [[[only:]||[skip:]] \\
                                        <fortran functions> ] \\
                                       [: <fortran files> ...]

2) To compile fortran files and build extension modules:

      f2py -c [<options>, <build_flib options>, <extra options>] <fortran files>

3) To generate signature files:

      f2py -h <filename.pyf> ...< same options as in (1) >

Description: This program generates a Python C/API file (<modulename>module.c)
             that contains wrappers for given fortran functions so that they
             can be called from Python. With the -c option the corresponding
             extension modules are built.

Options:

  -h <filename>    Write signatures of the fortran routines to file <filename>
                   and exit. You can then edit <filename> and use it instead
                   of <fortran files>. If <filename>==stdout then the
                   signatures are printed to stdout.
  <fortran functions>  Names of fortran routines for which Python C/API
                   functions will be generated. Default is all that are found
                   in <fortran files>.
  <fortran files>  Paths to fortran/signature files that will be scanned for
                   <fortran functions> in order to determine their signatures.
  skip:            Ignore fortran functions that follow until `:'.
  only:            Use only fortran functions that follow until `:'.
  :                Get back to <fortran files> mode.

  -m <modulename>  Name of the module; f2py generates a Python/C API
                   file <modulename>module.c or extension module <modulename>.
                   Default is 'untitled'.

  '-include<header>'  Writes additional headers in the C wrapper, can be passed
                      multiple times, generates #include <header> each time.

  --[no-]lower     Do [not] lower the cases in <fortran files>. By default,
                   --lower is assumed with -h key, and --no-lower without -h key.

  --build-dir <dirname>  All f2py generated files are created in <dirname>.
                   Default is tempfile.mkdtemp().

  --overwrite-signature  Overwrite existing signature file.

  --[no-]latex-doc Create (or not) <modulename>module.tex.
                   Default is --no-latex-doc.
  --short-latex    Create 'incomplete' LaTeX document (without commands
                   \\documentclass, \\tableofcontents, and \\begin{{document}},
                   \\end{{document}}).

  --[no-]rest-doc Create (or not) <modulename>module.rst.
                   Default is --no-rest-doc.

  --debug-capi     Create C/API code that reports the state of the wrappers
                   during runtime. Useful for debugging.

  --[no-]wrap-functions    Create Fortran subroutine wrappers to Fortran 77
                   functions. --wrap-functions is default because it ensures
                   maximum portability/compiler independence.

  --[no-]freethreading-compatible    Create a module that declares it does or
                   doesn't require the GIL. The default is
                   --freethreading-compatible for backward
                   compatibility. Inspect the Fortran code you are wrapping for
                   thread safety issues before passing
                   --no-freethreading-compatible, as f2py does not analyze
                   fortran code for thread safety issues.

  --include-paths <path1>:<path2>:...   Search include files from the given
                   directories.

  --help-link [..] List system resources found by system_info.py. See also
                   --link-<resource> switch below. [..] is optional list
                   of resources names. E.g. try 'f2py --help-link lapack_opt'.

  --f2cmap <filename>  Load Fortran-to-Python KIND specification from the given
                   file. Default: .f2py_f2cmap in current directory.

  --quiet          Run quietly.
  --verbose        Run with extra verbosity.
  --skip-empty-wrappers   Only generate wrapper files when needed.
  -v               Print f2py version ID and exit.


build backend options (only effective with -c)
[NO_MESON] is used to indicate an option not meant to be used
with the meson backend or above Python 3.12:

  --fcompiler=         Specify Fortran compiler type by vendor [NO_MESON]
  --compiler=          Specify distutils C compiler type [NO_MESON]

  --help-fcompiler     List available Fortran compilers and exit [NO_MESON]
  --f77exec=           Specify the path to F77 compiler [NO_MESON]
  --f90exec=           Specify the path to F90 compiler [NO_MESON]
  --f77flags=          Specify F77 compiler flags
  --f90flags=          Specify F90 compiler flags
  --opt=               Specify optimization flags [NO_MESON]
  --arch=              Specify architecture specific optimization flags [NO_MESON]
  --noopt              Compile without optimization [NO_MESON]
  --noarch             Compile without arch-dependent optimization [NO_MESON]
  --debug              Compile with debugging information

  --dep                <dependency>
                       Specify a meson dependency for the module. This may
                       be passed multiple times for multiple dependencies.
                       Dependencies are stored in a list for further processing.

                       Example: --dep lapack --dep scalapack
                       This will identify "lapack" and "scalapack" as dependencies
                       and remove them from argv, leaving a dependencies list
                       containing ["lapack", "scalapack"].

  --backend            <backend_type>
                       Specify the build backend for the compilation process.
                       The supported backends are 'meson' and 'distutils'.
                       If not specified, defaults to 'distutils'. On
                       Python 3.12 or higher, the default is 'meson'.

Extra options (only effective with -c):

  --link-<resource>    Link extension module with <resource> as defined
                       by numpy.distutils/system_info.py. E.g. to link
                       with optimized LAPACK libraries (vecLib on MacOSX,
                       ATLAS elsewhere), use --link-lapack_opt.
                       See also --help-link switch. [NO_MESON]

  -L/path/to/lib/ -l<libname>
  -D<define> -U<name>
  -I/path/to/include/
  <filename>.o <filename>.so <filename>.a

  Using the following macros may be required with non-gcc Fortran
  compilers:
    -DPREPEND_FORTRAN -DNO_APPEND_FORTRAN -DUPPERCASE_FORTRAN

  When using -DF2PY_REPORT_ATEXIT, a performance report of F2PY
  interface is printed out at exit (platforms: Linux).

  When using -DF2PY_REPORT_ON_ARRAY_COPY=<int>, a message is
  sent to stderr whenever F2PY interface makes a copy of an
  array. Integer <int> sets the threshold for array sizes when
  a message should be shown.

Version:     {f2py_version}
numpy Version: {numpy_version}
License:     NumPy license (see LICENSE.txt in the NumPy source code)
Copyright 1999 -- 2011 Pearu Peterson all rights reserved.
Copyright 2011 -- present NumPy Developers.
https://numpy.org/doc/stable/f2py/index.html\n"""


def scaninputline(inputline):
    files, skipfuncs, onlyfuncs, debug = [], [], [], []
    f, f2, f3, f5, f6, f8, f9, f10 = 1, 0, 0, 0, 0, 0, 0, 0
    verbose = 1
    emptygen = True
    dolc = -1
    dolatexdoc = 0
    dorestdoc = 0
    wrapfuncs = 1
    buildpath = '.'
    include_paths, freethreading_compatible, inputline = get_newer_options(inputline)
    signsfile, modulename = None, None
    options = {'buildpath': buildpath,
               'coutput': None,
               'f2py_wrapper_output': None}
    for l in inputline:
        if l == '':
            pass
        elif l == 'only:':
            f = 0
        elif l == 'skip:':
            f = -1
        elif l == ':':
            f = 1
        elif l[:8] == '--debug-':
            debug.append(l[8:])
        elif l == '--lower':
            dolc = 1
        elif l == '--build-dir':
            f6 = 1
        elif l == '--no-lower':
            dolc = 0
        elif l == '--quiet':
            verbose = 0
        elif l == '--verbose':
            verbose += 1
        elif l == '--latex-doc':
            dolatexdoc = 1
        elif l == '--no-latex-doc':
            dolatexdoc = 0
        elif l == '--rest-doc':
            dorestdoc = 1
        elif l == '--no-rest-doc':
            dorestdoc = 0
        elif l == '--wrap-functions':
            wrapfuncs = 1
        elif l == '--no-wrap-functions':
            wrapfuncs = 0
        elif l == '--short-latex':
            options['shortlatex'] = 1
        elif l == '--coutput':
            f8 = 1
        elif l == '--f2py-wrapper-output':
            f9 = 1
        elif l == '--f2cmap':
            f10 = 1
        elif l == '--overwrite-signature':
            options['h-overwrite'] = 1
        elif l == '-h':
            f2 = 1
        elif l == '-m':
            f3 = 1
        elif l[:2] == '-v':
            print(f2py_version)
            sys.exit()
        elif l == '--show-compilers':
            f5 = 1
        elif l[:8] == '-include':
            cfuncs.outneeds['userincludes'].append(l[9:-1])
            cfuncs.userincludes[l[9:-1]] = '#include ' + l[8:]
        elif l == '--skip-empty-wrappers':
            emptygen = False
        elif l[0] == '-':
            errmess('Unknown option %s\n' % repr(l))
            sys.exit()
        elif f2:
            f2 = 0
            signsfile = l
        elif f3:
            f3 = 0
            modulename = l
        elif f6:
            f6 = 0
            buildpath = l
        elif f8:
            f8 = 0
            options["coutput"] = l
        elif f9:
            f9 = 0
            options["f2py_wrapper_output"] = l
        elif f10:
            f10 = 0
            options["f2cmap_file"] = l
        elif f == 1:
            try:
                with open(l):
                    pass
                files.append(l)
            except OSError as detail:
                errmess(f'OSError: {detail!s}. Skipping file "{l!s}".\n')
        elif f == -1:
            skipfuncs.append(l)
        elif f == 0:
            onlyfuncs.append(l)
    if not f5 and not files and not modulename:
        print(__usage__)
        sys.exit()
    if not os.path.isdir(buildpath):
        if not verbose:
            outmess('Creating build directory %s\n' % (buildpath))
        os.mkdir(buildpath)
    if signsfile:
        signsfile = os.path.join(buildpath, signsfile)
    if signsfile and os.path.isfile(signsfile) and 'h-overwrite' not in options:
        errmess(
            'Signature file "%s" exists!!! Use --overwrite-signature to overwrite.\n' % (signsfile))
        sys.exit()

    options['emptygen'] = emptygen
    options['debug'] = debug
    options['verbose'] = verbose
    if dolc == -1 and not signsfile:
        options['do-lower'] = 0
    else:
        options['do-lower'] = dolc
    if modulename:
        options['module'] = modulename
    if signsfile:
        options['signsfile'] = signsfile
    if onlyfuncs:
        options['onlyfuncs'] = onlyfuncs
    if skipfuncs:
        options['skipfuncs'] = skipfuncs
    options['dolatexdoc'] = dolatexdoc
    options['dorestdoc'] = dorestdoc
    options['wrapfuncs'] = wrapfuncs
    options['buildpath'] = buildpath
    options['include_paths'] = include_paths
    options['requires_gil'] = not freethreading_compatible
    options.setdefault('f2cmap_file', None)
    return files, options


def callcrackfortran(files, options):
    rules.options = options
    crackfortran.debug = options['debug']
    crackfortran.verbose = options['verbose']
    if 'module' in options:
        crackfortran.f77modulename = options['module']
    if 'skipfuncs' in options:
        crackfortran.skipfuncs = options['skipfuncs']
    if 'onlyfuncs' in options:
        crackfortran.onlyfuncs = options['onlyfuncs']
    crackfortran.include_paths[:] = options['include_paths']
    crackfortran.dolowercase = options['do-lower']
    postlist = crackfortran.crackfortran(files)
    if 'signsfile' in options:
        outmess('Saving signatures to file "%s"\n' % (options['signsfile']))
        pyf = crackfortran.crack2fortran(postlist)
        if options['signsfile'][-6:] == 'stdout':
            sys.stdout.write(pyf)
        else:
            with open(options['signsfile'], 'w') as f:
                f.write(pyf)
    if options["coutput"] is None:
        for mod in postlist:
            mod["coutput"] = "%smodule.c" % mod["name"]
    else:
        for mod in postlist:
            mod["coutput"] = options["coutput"]
    if options["f2py_wrapper_output"] is None:
        for mod in postlist:
            mod["f2py_wrapper_output"] = "%s-f2pywrappers.f" % mod["name"]
    else:
        for mod in postlist:
            mod["f2py_wrapper_output"] = options["f2py_wrapper_output"]
    for mod in postlist:
        if options["requires_gil"]:
            mod['gil_used'] = 'Py_MOD_GIL_USED'
        else:
            mod['gil_used'] = 'Py_MOD_GIL_NOT_USED'
    return postlist


def buildmodules(lst):
    cfuncs.buildcfuncs()
    outmess('Building modules...\n')
    modules, mnames, isusedby = [], [], {}
    for item in lst:
        if '__user__' in item['name']:
            cb_rules.buildcallbacks(item)
        else:
            if 'use' in item:
                for u in item['use'].keys():
                    if u not in isusedby:
                        isusedby[u] = []
                    isusedby[u].append(item['name'])
            modules.append(item)
            mnames.append(item['name'])
    ret = {}
    for module, name in zip(modules, mnames):
        if name in isusedby:
            outmess('\tSkipping module "%s" which is used by %s.\n' % (
                name, ','.join('"%s"' % s for s in isusedby[name])))
        else:
            um = []
            if 'use' in module:
                for u in module['use'].keys():
                    if u in isusedby and u in mnames:
                        um.append(modules[mnames.index(u)])
                    else:
                        outmess(
                            f'\tModule "{name}" uses nonexisting "{u}" '
                            'which will be ignored.\n')
            ret[name] = {}
            dict_append(ret[name], rules.buildmodule(module, um))
    return ret


def dict_append(d_out, d_in):
    for (k, v) in d_in.items():
        if k not in d_out:
            d_out[k] = []
        if isinstance(v, list):
            d_out[k] = d_out[k] + v
        else:
            d_out[k].append(v)


def run_main(comline_list):
    """
    Equivalent to running::

        f2py <args>

    where ``<args>=string.join(<list>,' ')``, but in Python.  Unless
    ``-h`` is used, this function returns a dictionary containing
    information on generated modules and their dependencies on source
    files.

    You cannot build extension modules with this function, that is,
    using ``-c`` is not allowed. Use the ``compile`` command instead.

    Examples
    --------
    The command ``f2py -m scalar scalar.f`` can be executed from Python as
    follows.

    .. literalinclude:: ../../source/f2py/code/results/run_main_session.dat
        :language: python

    """
    crackfortran.reset_global_f2py_vars()
    f2pydir = os.path.dirname(os.path.abspath(cfuncs.__file__))
    fobjhsrc = os.path.join(f2pydir, 'src', 'fortranobject.h')
    fobjcsrc = os.path.join(f2pydir, 'src', 'fortranobject.c')
    # gh-22819 -- begin
    parser = make_f2py_compile_parser()
    args, comline_list = parser.parse_known_args(comline_list)
    pyf_files, _ = filter_files("", "[.]pyf([.]src|)", comline_list)
    # Checks that no existing modulename is defined in a pyf file
    # TODO: Remove all this when scaninputline is replaced
    if args.module_name:
        if "-h" in comline_list:
            modname = (
                args.module_name
            )  # Directly use from args when -h is present
        else:
            modname = validate_modulename(
                pyf_files, args.module_name
            )  # Validate modname when -h is not present
        comline_list += ['-m', modname]  # needed for the rest of scaninputline
    # gh-22819 -- end
    files, options = scaninputline(comline_list)
    auxfuncs.options = options
    capi_maps.load_f2cmap_file(options['f2cmap_file'])
    postlist = callcrackfortran(files, options)
    isusedby = {}
    for plist in postlist:
        if 'use' in plist:
            for u in plist['use'].keys():
                if u not in isusedby:
                    isusedby[u] = []
                isusedby[u].append(plist['name'])
    for plist in postlist:
        if plist['block'] == 'python module' and '__user__' in plist['name']:
            if plist['name'] in isusedby:
                # if not quiet:
                outmess(
                    f'Skipping Makefile build for module "{plist["name"]}" '
                    'which is used by {}\n'.format(
                        ','.join(f'"{s}"' for s in isusedby[plist['name']])))
    if 'signsfile' in options:
        if options['verbose'] > 1:
            outmess(
                'Stopping. Edit the signature file and then run f2py on the signature file: ')
            outmess('%s %s\n' %
                    (os.path.basename(sys.argv[0]), options['signsfile']))
        return
    for plist in postlist:
        if plist['block'] != 'python module':
            if 'python module' not in options:
                errmess(
                    'Tip: If your original code is Fortran source then you must use -m option.\n')
            raise TypeError('All blocks must be python module blocks but got %s' % (
                repr(plist['block'])))
    auxfuncs.debugoptions = options['debug']
    f90mod_rules.options = options
    auxfuncs.wrapfuncs = options['wrapfuncs']

    ret = buildmodules(postlist)

    for mn in ret.keys():
        dict_append(ret[mn], {'csrc': fobjcsrc, 'h': fobjhsrc})
    return ret


def filter_files(prefix, suffix, files, remove_prefix=None):
    """
    Filter files by prefix and suffix.
    """
    filtered, rest = [], []
    match = re.compile(prefix + r'.*' + suffix + r'\Z').match
    if remove_prefix:
        ind = len(prefix)
    else:
        ind = 0
    for file in [x.strip() for x in files]:
        if match(file):
            filtered.append(file[ind:])
        else:
            rest.append(file)
    return filtered, rest


def get_prefix(module):
    p = os.path.dirname(os.path.dirname(module.__file__))
    return p


class CombineIncludePaths(argparse.Action):
    def __call__(self, parser, namespace, values, option_string=None):
        include_paths_set = set(getattr(namespace, 'include_paths', []) or [])
        if option_string == "--include_paths":
            outmess("Use --include-paths or -I instead of --include_paths which will be removed")
        if option_string == "--include-paths" or option_string == "--include_paths":
            include_paths_set.update(values.split(':'))
        else:
            include_paths_set.add(values)
        namespace.include_paths = list(include_paths_set)

def f2py_parser():
    parser = argparse.ArgumentParser(add_help=False)
    parser.add_argument("-I", dest="include_paths", action=CombineIncludePaths)
    parser.add_argument("--include-paths", dest="include_paths", action=CombineIncludePaths)
    parser.add_argument("--include_paths", dest="include_paths", action=CombineIncludePaths)
    parser.add_argument("--freethreading-compatible", dest="ftcompat", action=argparse.BooleanOptionalAction)
    return parser

def get_newer_options(iline):
    iline = (' '.join(iline)).split()
    parser = f2py_parser()
    args, remain = parser.parse_known_args(iline)
    ipaths = args.include_paths
    if args.include_paths is None:
        ipaths = []
    return ipaths, args.ftcompat, remain

def make_f2py_compile_parser():
    parser = argparse.ArgumentParser(add_help=False)
    parser.add_argument("--dep", action="append", dest="dependencies")
    parser.add_argument("--backend", choices=['meson', 'distutils'], default='distutils')
    parser.add_argument("-m", dest="module_name")
    return parser

def preparse_sysargv():
    # To keep backwards bug compatibility, newer flags are handled by argparse,
    # and `sys.argv` is passed to the rest of `f2py` as is.
    parser = make_f2py_compile_parser()

    args, remaining_argv = parser.parse_known_args()
    sys.argv = [sys.argv[0]] + remaining_argv

    backend_key = args.backend
    if MESON_ONLY_VER and backend_key == 'distutils':
        outmess("Cannot use distutils backend with Python>=3.12,"
                " using meson backend instead.\n")
        backend_key = "meson"

    return {
        "dependencies": args.dependencies or [],
        "backend": backend_key,
        "modulename": args.module_name,
    }

def run_compile():
    """
    Do it all in one call!
    """
    import tempfile

    # Collect dependency flags, preprocess sys.argv
    argy = preparse_sysargv()
    modulename = argy["modulename"]
    if modulename is None:
        modulename = 'untitled'
    dependencies = argy["dependencies"]
    backend_key = argy["backend"]
    build_backend = f2py_build_generator(backend_key)

    i = sys.argv.index('-c')
    del sys.argv[i]

    remove_build_dir = 0
    try:
        i = sys.argv.index('--build-dir')
    except ValueError:
        i = None
    if i is not None:
        build_dir = sys.argv[i + 1]
        del sys.argv[i + 1]
        del sys.argv[i]
    else:
        remove_build_dir = 1
        build_dir = tempfile.mkdtemp()

    _reg1 = re.compile(r'--link-')
    sysinfo_flags = [_m for _m in sys.argv[1:] if _reg1.match(_m)]
    sys.argv = [_m for _m in sys.argv if _m not in sysinfo_flags]
    if sysinfo_flags:
        sysinfo_flags = [f[7:] for f in sysinfo_flags]

    _reg2 = re.compile(
        r'--((no-|)(wrap-functions|lower|freethreading-compatible)|debug-capi|quiet|skip-empty-wrappers)|-include')
    f2py_flags = [_m for _m in sys.argv[1:] if _reg2.match(_m)]
    sys.argv = [_m for _m in sys.argv if _m not in f2py_flags]
    f2py_flags2 = []
    fl = 0
    for a in sys.argv[1:]:
        if a in ['only:', 'skip:']:
            fl = 1
        elif a == ':':
            fl = 0
        if fl or a == ':':
            f2py_flags2.append(a)
    if f2py_flags2 and f2py_flags2[-1] != ':':
        f2py_flags2.append(':')
    f2py_flags.extend(f2py_flags2)
    sys.argv = [_m for _m in sys.argv if _m not in f2py_flags2]
    _reg3 = re.compile(
        r'--((f(90)?compiler(-exec|)|compiler)=|help-compiler)')
    flib_flags = [_m for _m in sys.argv[1:] if _reg3.match(_m)]
    sys.argv = [_m for _m in sys.argv if _m not in flib_flags]
    # TODO: Once distutils is dropped completely, i.e. min_ver >= 3.12, unify into --fflags
    reg_f77_f90_flags = re.compile(r'--f(77|90)flags=')
    reg_distutils_flags = re.compile(r'--((f(77|90)exec|opt|arch)=|(debug|noopt|noarch|help-fcompiler))')
    fc_flags = [_m for _m in sys.argv[1:] if reg_f77_f90_flags.match(_m)]
    distutils_flags = [_m for _m in sys.argv[1:] if reg_distutils_flags.match(_m)]
    if not (MESON_ONLY_VER or backend_key == 'meson'):
        fc_flags.extend(distutils_flags)
    sys.argv = [_m for _m in sys.argv if _m not in (fc_flags + distutils_flags)]

    del_list = []
    for s in flib_flags:
        v = '--fcompiler='
        if s[:len(v)] == v:
            if MESON_ONLY_VER or backend_key == 'meson':
                outmess(
                    "--fcompiler cannot be used with meson,"
                    "set compiler with the FC environment variable\n"
                    )
            else:
                from numpy.distutils import fcompiler
                fcompiler.load_all_fcompiler_classes()
                allowed_keys = list(fcompiler.fcompiler_class.keys())
                nv = ov = s[len(v):].lower()
                if ov not in allowed_keys:
                    vmap = {}  # XXX
                    try:
                        nv = vmap[ov]
                    except KeyError:
                        if ov not in vmap.values():
                            print('Unknown vendor: "%s"' % (s[len(v):]))
                    nv = ov
                i = flib_flags.index(s)
                flib_flags[i] = '--fcompiler=' + nv
                continue
    for s in del_list:
        i = flib_flags.index(s)
        del flib_flags[i]
    assert len(flib_flags) <= 2, repr(flib_flags)

    _reg5 = re.compile(r'--(verbose)')
    setup_flags = [_m for _m in sys.argv[1:] if _reg5.match(_m)]
    sys.argv = [_m for _m in sys.argv if _m not in setup_flags]

    if '--quiet' in f2py_flags:
        setup_flags.append('--quiet')

    # Ugly filter to remove everything but sources
    sources = sys.argv[1:]
    f2cmapopt = '--f2cmap'
    if f2cmapopt in sys.argv:
        i = sys.argv.index(f2cmapopt)
        f2py_flags.extend(sys.argv[i:i + 2])
        del sys.argv[i + 1], sys.argv[i]
        sources = sys.argv[1:]

    pyf_files, _sources = filter_files("", "[.]pyf([.]src|)", sources)
    sources = pyf_files + _sources
    modulename = validate_modulename(pyf_files, modulename)
    extra_objects, sources = filter_files('', '[.](o|a|so|dylib)', sources)
    library_dirs, sources = filter_files('-L', '', sources, remove_prefix=1)
    libraries, sources = filter_files('-l', '', sources, remove_prefix=1)
    undef_macros, sources = filter_files('-U', '', sources, remove_prefix=1)
    define_macros, sources = filter_files('-D', '', sources, remove_prefix=1)
    for i in range(len(define_macros)):
        name_value = define_macros[i].split('=', 1)
        if len(name_value) == 1:
            name_value.append(None)
        if len(name_value) == 2:
            define_macros[i] = tuple(name_value)
        else:
            print('Invalid use of -D:', name_value)

    # Construct wrappers / signatures / things
    if backend_key == 'meson':
        if not pyf_files:
            outmess('Using meson backend\nWill pass --lower to f2py\nSee https://numpy.org/doc/stable/f2py/buildtools/meson.html\n')
            f2py_flags.append('--lower')
            run_main(f" {' '.join(f2py_flags)} -m {modulename} {' '.join(sources)}".split())
        else:
            run_main(f" {' '.join(f2py_flags)} {' '.join(pyf_files)}".split())

    # Order matters here, includes are needed for run_main above
    include_dirs, _, sources = get_newer_options(sources)
    # Now use the builder
    builder = build_backend(
        modulename,
        sources,
        extra_objects,
        build_dir,
        include_dirs,
        library_dirs,
        libraries,
        define_macros,
        undef_macros,
        f2py_flags,
        sysinfo_flags,
        fc_flags,
        flib_flags,
        setup_flags,
        remove_build_dir,
        {"dependencies": dependencies},
    )

    builder.compile()


def validate_modulename(pyf_files, modulename='untitled'):
    if len(pyf_files) > 1:
        raise ValueError("Only one .pyf file per call")
    if pyf_files:
        pyff = pyf_files[0]
        pyf_modname = auxfuncs.get_f2py_modulename(pyff)
        if modulename != pyf_modname:
            outmess(
                f"Ignoring -m {modulename}.\n"
                f"{pyff} defines {pyf_modname} to be the modulename.\n"
            )
            modulename = pyf_modname
    return modulename

def main():
    if '--help-link' in sys.argv[1:]:
        sys.argv.remove('--help-link')
        if MESON_ONLY_VER:
            outmess("Use --dep for meson builds\n")
        else:
            from numpy.distutils.system_info import show_all
            show_all()
        return

    if '-c' in sys.argv[1:]:
        run_compile()
    else:
        run_main(sys.argv[1:])
```
