## Supplementary software v0.2.1 for "Virtual control arms for paediatric myopia trials: external validation of axial-elongation models": f90mod_rules.py

```
"""
Build F90 module support for f2py2e.

Copyright 1999 -- 2011 Pearu Peterson all rights reserved.
Copyright 2011 -- present NumPy Developers.
Permission to use, modify, and distribute this software is given under the
terms of the NumPy License.

NO WARRANTY IS EXPRESSED OR IMPLIED.  USE AT YOUR OWN RISK.
"""
__version__ = "$Revision: 1.27 $"[10:-1]

f2py_version = 'See `f2py -v`'

import numpy as np

from . import capi_maps
from . import func2subr
from .crackfortran import undo_rmbadname, undo_rmbadname1

# The environment provided by auxfuncs.py is needed for some calls to eval.
# As the needed functions cannot be determined by static inspection of the
# code, it is safest to use import * pending a major refactoring of f2py.
from .auxfuncs import *

options = {}


def findf90modules(m):
    if ismodule(m):
        return [m]
    if not hasbody(m):
        return []
    ret = []
    for b in m['body']:
        if ismodule(b):
            ret.append(b)
        else:
            ret = ret + findf90modules(b)
    return ret

fgetdims1 = """\
      external f2pysetdata
      logical ns
      integer r,i
      integer(%d) s(*)
      ns = .FALSE.
      if (allocated(d)) then
         do i=1,r
            if ((size(d,i).ne.s(i)).and.(s(i).ge.0)) then
               ns = .TRUE.
            end if
         end do
         if (ns) then
            deallocate(d)
         end if
      end if
      if ((.not.allocated(d)).and.(s(1).ge.1)) then""" % np.intp().itemsize

fgetdims2 = """\
      end if
      if (allocated(d)) then
         do i=1,r
            s(i) = size(d,i)
         end do
      end if
      flag = 1
      call f2pysetdata(d,allocated(d))"""

fgetdims2_sa = """\
      end if
      if (allocated(d)) then
         do i=1,r
            s(i) = size(d,i)
         end do
         !s(r) must be equal to len(d(1))
      end if
      flag = 2
      call f2pysetdata(d,allocated(d))"""


def buildhooks(pymod):
    from . import rules
    ret = {'f90modhooks': [], 'initf90modhooks': [], 'body': [],
           'need': ['F_FUNC', 'arrayobject.h'],
           'separatorsfor': {'includes0': '\n', 'includes': '\n'},
           'docs': ['"Fortran 90/95 modules:\\n"'],
           'latexdoc': []}
    fhooks = ['']

    def fadd(line, s=fhooks):
        s[0] = '%s\n      %s' % (s[0], line)
    doc = ['']

    def dadd(line, s=doc):
        s[0] = '%s\n%s' % (s[0], line)

    usenames = getuseblocks(pymod)
    for m in findf90modules(pymod):
        sargs, fargs, efargs, modobjs, notvars, onlyvars = [], [], [], [], [
            m['name']], []
        sargsp = []
        ifargs = []
        mfargs = []
        if hasbody(m):
            for b in m['body']:
                notvars.append(b['name'])
        for n in m['vars'].keys():
            var = m['vars'][n]

            if (n not in notvars and isvariable(var)) and (not l_or(isintent_hide, isprivate)(var)):
                onlyvars.append(n)
                mfargs.append(n)
        outmess('\t\tConstructing F90 module support for "%s"...\n' %
                (m['name']))
        if len(onlyvars) == 0 and len(notvars) == 1 and m['name'] in notvars:
            outmess(f"\t\t\tSkipping {m['name']} since there are no public vars/func in this module...\n")
            continue

        # gh-25186
        if m['name'] in usenames and containscommon(m):
            outmess(f"\t\t\tSkipping {m['name']} since it is in 'use' and contains a common block...\n")
            continue
        if onlyvars:
            outmess('\t\t  Variables: %s\n' % (' '.join(onlyvars)))
        chooks = ['']

        def cadd(line, s=chooks):
            s[0] = '%s\n%s' % (s[0], line)
        ihooks = ['']

        def iadd(line, s=ihooks):
            s[0] = '%s\n%s' % (s[0], line)

        vrd = capi_maps.modsign2map(m)
        cadd('static FortranDataDef f2py_%s_def[] = {' % (m['name']))
        dadd('\\subsection{Fortran 90/95 module \\texttt{%s}}\n' % (m['name']))
        if hasnote(m):
            note = m['note']
            if isinstance(note, list):
                note = '\n'.join(note)
            dadd(note)
        if onlyvars:
            dadd('\\begin{description}')
        for n in onlyvars:
            var = m['vars'][n]
            modobjs.append(n)
            ct = capi_maps.getctype(var)
            at = capi_maps.c2capi_map[ct]
            dm = capi_maps.getarrdims(n, var)
            dms = dm['dims'].replace('*', '-1').strip()
            dms = dms.replace(':', '-1').strip()
            if not dms:
                dms = '-1'
            use_fgetdims2 = fgetdims2
            cadd('\t{"%s",%s,{{%s}},%s, %s},' %
                 (undo_rmbadname1(n), dm['rank'], dms, at,
                  capi_maps.get_elsize(var)))
            dadd('\\item[]{{}\\verb@%s@{}}' %
                 (capi_maps.getarrdocsign(n, var)))
            if hasnote(var):
                note = var['note']
                if isinstance(note, list):
                    note = '\n'.join(note)
                dadd('--- %s' % (note))
            if isallocatable(var):
                fargs.append('f2py_%s_getdims_%s' % (m['name'], n))
                efargs.append(fargs[-1])
                sargs.append(
                    'void (*%s)(int*,npy_intp*,void(*)(char*,npy_intp*),int*)' % (n))
                sargsp.append('void (*)(int*,npy_intp*,void(*)(char*,npy_intp*),int*)')
                iadd('\tf2py_%s_def[i_f2py++].func = %s;' % (m['name'], n))
                fadd('subroutine %s(r,s,f2pysetdata,flag)' % (fargs[-1]))
                fadd('use %s, only: d => %s\n' %
                     (m['name'], undo_rmbadname1(n)))
                fadd('integer flag\n')
                fhooks[0] = fhooks[0] + fgetdims1
                dms = range(1, int(dm['rank']) + 1)
                fadd(' allocate(d(%s))\n' %
                     (','.join(['s(%s)' % i for i in dms])))
                fhooks[0] = fhooks[0] + use_fgetdims2
                fadd('end subroutine %s' % (fargs[-1]))
            else:
                fargs.append(n)
                sargs.append('char *%s' % (n))
                sargsp.append('char*')
                iadd('\tf2py_%s_def[i_f2py++].data = %s;' % (m['name'], n))
        if onlyvars:
            dadd('\\end{description}')
        if hasbody(m):
            for b in m['body']:
                if not isroutine(b):
                    outmess("f90mod_rules.buildhooks:"
                            f" skipping {b['block']} {b['name']}\n")
                    continue
                modobjs.append('%s()' % (b['name']))
                b['modulename'] = m['name']
                api, wrap = rules.buildapi(b)
                if isfunction(b):
                    fhooks[0] = fhooks[0] + wrap
                    fargs.append('f2pywrap_%s_%s' % (m['name'], b['name']))
                    ifargs.append(func2subr.createfuncwrapper(b, signature=1))
                else:
                    if wrap:
                        fhooks[0] = fhooks[0] + wrap
                        fargs.append('f2pywrap_%s_%s' % (m['name'], b['name']))
                        ifargs.append(
                            func2subr.createsubrwrapper(b, signature=1))
                    else:
                        fargs.append(b['name'])
                        mfargs.append(fargs[-1])
                api['externroutines'] = []
                ar = applyrules(api, vrd)
                ar['docs'] = []
                ar['docshort'] = []
                ret = dictappend(ret, ar)
                cadd(('\t{"%s",-1,{{-1}},0,0,NULL,(void *)'
                      'f2py_rout_#modulename#_%s_%s,'
                      'doc_f2py_rout_#modulename#_%s_%s},')
                     % (b['name'], m['name'], b['name'], m['name'], b['name']))
                sargs.append('char *%s' % (b['name']))
                sargsp.append('char *')
                iadd('\tf2py_%s_def[i_f2py++].data = %s;' %
                     (m['name'], b['name']))
        cadd('\t{NULL}\n};\n')
        iadd('}')
        ihooks[0] = 'static void f2py_setup_%s(%s) {\n\tint i_f2py=0;%s' % (
            m['name'], ','.join(sargs), ihooks[0])
        if '_' in m['name']:
            F_FUNC = 'F_FUNC_US'
        else:
            F_FUNC = 'F_FUNC'
        iadd('extern void %s(f2pyinit%s,F2PYINIT%s)(void (*)(%s));'
             % (F_FUNC, m['name'], m['name'].upper(), ','.join(sargsp)))
        iadd('static void f2py_init_%s(void) {' % (m['name']))
        iadd('\t%s(f2pyinit%s,F2PYINIT%s)(f2py_setup_%s);'
             % (F_FUNC, m['name'], m['name'].upper(), m['name']))
        iadd('}\n')
        ret['f90modhooks'] = ret['f90modhooks'] + chooks + ihooks
        ret['initf90modhooks'] = ['\tPyDict_SetItemString(d, "%s", PyFortranObject_New(f2py_%s_def,f2py_init_%s));' % (
            m['name'], m['name'], m['name'])] + ret['initf90modhooks']
        fadd('')
        fadd('subroutine f2pyinit%s(f2pysetupfunc)' % (m['name']))
        if mfargs:
            for a in undo_rmbadname(mfargs):
                fadd('use %s, only : %s' % (m['name'], a))
        if ifargs:
            fadd(' '.join(['interface'] + ifargs))
            fadd('end interface')
        fadd('external f2pysetupfunc')
        if efargs:
            for a in undo_rmbadname(efargs):
                fadd('external %s' % (a))
        fadd('call f2pysetupfunc(%s)' % (','.join(undo_rmbadname(fargs))))
        fadd('end subroutine f2pyinit%s\n' % (m['name']))

        dadd('\n'.join(ret['latexdoc']).replace(
            r'\subsection{', r'\subsubsection{'))

        ret['latexdoc'] = []
        ret['docs'].append('"\t%s --- %s"' % (m['name'],
                                              ','.join(undo_rmbadname(modobjs))))

    ret['routine_defs'] = ''
    ret['doc'] = []
    ret['docshort'] = []
    ret['latexdoc'] = doc[0]
    if len(ret['docs']) <= 1:
        ret['docs'] = ''
    return ret, fhooks[0]
```
