## Supplementary software v0.2.1 for "Virtual control arms for paediatric myopia trials: external validation of axial-elongation models": func2subr.py

```
"""

Rules for building C/API module with f2py2e.

Copyright 1999 -- 2011 Pearu Peterson all rights reserved.
Copyright 2011 -- present NumPy Developers.
Permission to use, modify, and distribute this software is given under the
terms of the NumPy License.

NO WARRANTY IS EXPRESSED OR IMPLIED.  USE AT YOUR OWN RISK.
"""
import copy

from .auxfuncs import (
    getfortranname, isexternal, isfunction, isfunction_wrap, isintent_in,
    isintent_out, islogicalfunction, ismoduleroutine, isscalar,
    issubroutine, issubroutine_wrap, outmess, show
)

from ._isocbind import isoc_kindmap

def var2fixfortran(vars, a, fa=None, f90mode=None):
    if fa is None:
        fa = a
    if a not in vars:
        show(vars)
        outmess('var2fixfortran: No definition for argument "%s".\n' % a)
        return ''
    if 'typespec' not in vars[a]:
        show(vars[a])
        outmess('var2fixfortran: No typespec for argument "%s".\n' % a)
        return ''
    vardef = vars[a]['typespec']
    if vardef == 'type' and 'typename' in vars[a]:
        vardef = '%s(%s)' % (vardef, vars[a]['typename'])
    selector = {}
    lk = ''
    if 'kindselector' in vars[a]:
        selector = vars[a]['kindselector']
        lk = 'kind'
    elif 'charselector' in vars[a]:
        selector = vars[a]['charselector']
        lk = 'len'
    if '*' in selector:
        if f90mode:
            if selector['*'] in ['*', ':', '(*)']:
                vardef = '%s(len=*)' % (vardef)
            else:
                vardef = '%s(%s=%s)' % (vardef, lk, selector['*'])
        else:
            if selector['*'] in ['*', ':']:
                vardef = '%s*(%s)' % (vardef, selector['*'])
            else:
                vardef = '%s*%s' % (vardef, selector['*'])
    else:
        if 'len' in selector:
            vardef = '%s(len=%s' % (vardef, selector['len'])
            if 'kind' in selector:
                vardef = '%s,kind=%s)' % (vardef, selector['kind'])
            else:
                vardef = '%s)' % (vardef)
        elif 'kind' in selector:
            vardef = '%s(kind=%s)' % (vardef, selector['kind'])

    vardef = '%s %s' % (vardef, fa)
    if 'dimension' in vars[a]:
        vardef = '%s(%s)' % (vardef, ','.join(vars[a]['dimension']))
    return vardef

def useiso_c_binding(rout):
    useisoc = False
    for key, value in rout['vars'].items():
        kind_value = value.get('kindselector', {}).get('kind')
        if kind_value in isoc_kindmap:
            return True
    return useisoc

def createfuncwrapper(rout, signature=0):
    assert isfunction(rout)

    extra_args = []
    vars = rout['vars']
    for a in rout['args']:
        v = rout['vars'][a]
        for i, d in enumerate(v.get('dimension', [])):
            if d == ':':
                dn = 'f2py_%s_d%s' % (a, i)
                dv = dict(typespec='integer', intent=['hide'])
                dv['='] = 'shape(%s, %s)' % (a, i)
                extra_args.append(dn)
                vars[dn] = dv
                v['dimension'][i] = dn
    rout['args'].extend(extra_args)
    need_interface = bool(extra_args)

    ret = ['']

    def add(line, ret=ret):
        ret[0] = '%s\n      %s' % (ret[0], line)
    name = rout['name']
    fortranname = getfortranname(rout)
    f90mode = ismoduleroutine(rout)
    newname = '%sf2pywrap' % (name)

    if newname not in vars:
        vars[newname] = vars[name]
        args = [newname] + rout['args'][1:]
    else:
        args = [newname] + rout['args']

    l_tmpl = var2fixfortran(vars, name, '@@@NAME@@@', f90mode)
    if l_tmpl[:13] == 'character*(*)':
        if f90mode:
            l_tmpl = 'character(len=10)' + l_tmpl[13:]
        else:
            l_tmpl = 'character*10' + l_tmpl[13:]
        charselect = vars[name]['charselector']
        if charselect.get('*', '') == '(*)':
            charselect['*'] = '10'

    l1 = l_tmpl.replace('@@@NAME@@@', newname)
    rl = None

    useisoc = useiso_c_binding(rout)
    sargs = ', '.join(args)
    if f90mode:
        # gh-23598 fix warning
        # Essentially, this gets called again with modules where the name of the
        # function is added to the arguments, which is not required, and removed
        sargs = sargs.replace(f"{name}, ", '')
        args = [arg for arg in args if arg != name]
        rout['args'] = args
        add('subroutine f2pywrap_%s_%s (%s)' %
            (rout['modulename'], name, sargs))
        if not signature:
            add('use %s, only : %s' % (rout['modulename'], fortranname))
        if useisoc:
            add('use iso_c_binding')
    else:
        add('subroutine f2pywrap%s (%s)' % (name, sargs))
        if useisoc:
            add('use iso_c_binding')
        if not need_interface:
            add('external %s' % (fortranname))
            rl = l_tmpl.replace('@@@NAME@@@', '') + ' ' + fortranname

    if need_interface:
        for line in rout['saved_interface'].split('\n'):
            if line.lstrip().startswith('use ') and '__user__' not in line:
                add(line)

    args = args[1:]
    dumped_args = []
    for a in args:
        if isexternal(vars[a]):
            add('external %s' % (a))
            dumped_args.append(a)
    for a in args:
        if a in dumped_args:
            continue
        if isscalar(vars[a]):
            add(var2fixfortran(vars, a, f90mode=f90mode))
            dumped_args.append(a)
    for a in args:
        if a in dumped_args:
            continue
        if isintent_in(vars[a]):
            add(var2fixfortran(vars, a, f90mode=f90mode))
            dumped_args.append(a)
    for a in args:
        if a in dumped_args:
            continue
        add(var2fixfortran(vars, a, f90mode=f90mode))

    add(l1)
    if rl is not None:
        add(rl)

    if need_interface:
        if f90mode:
            # f90 module already defines needed interface
            pass
        else:
            add('interface')
            add(rout['saved_interface'].lstrip())
            add('end interface')

    sargs = ', '.join([a for a in args if a not in extra_args])

    if not signature:
        if islogicalfunction(rout):
            add('%s = .not.(.not.%s(%s))' % (newname, fortranname, sargs))
        else:
            add('%s = %s(%s)' % (newname, fortranname, sargs))
    if f90mode:
        add('end subroutine f2pywrap_%s_%s' % (rout['modulename'], name))
    else:
        add('end')
    return ret[0]


def createsubrwrapper(rout, signature=0):
    assert issubroutine(rout)

    extra_args = []
    vars = rout['vars']
    for a in rout['args']:
        v = rout['vars'][a]
        for i, d in enumerate(v.get('dimension', [])):
            if d == ':':
                dn = 'f2py_%s_d%s' % (a, i)
                dv = dict(typespec='integer', intent=['hide'])
                dv['='] = 'shape(%s, %s)' % (a, i)
                extra_args.append(dn)
                vars[dn] = dv
                v['dimension'][i] = dn
    rout['args'].extend(extra_args)
    need_interface = bool(extra_args)

    ret = ['']

    def add(line, ret=ret):
        ret[0] = '%s\n      %s' % (ret[0], line)
    name = rout['name']
    fortranname = getfortranname(rout)
    f90mode = ismoduleroutine(rout)

    args = rout['args']

    useisoc = useiso_c_binding(rout)
    sargs = ', '.join(args)
    if f90mode:
        add('subroutine f2pywrap_%s_%s (%s)' %
            (rout['modulename'], name, sargs))
        if useisoc:
            add('use iso_c_binding')
        if not signature:
            add('use %s, only : %s' % (rout['modulename'], fortranname))
    else:
        add('subroutine f2pywrap%s (%s)' % (name, sargs))
        if useisoc:
            add('use iso_c_binding')
        if not need_interface:
            add('external %s' % (fortranname))

    if need_interface:
        for line in rout['saved_interface'].split('\n'):
            if line.lstrip().startswith('use ') and '__user__' not in line:
                add(line)

    dumped_args = []
    for a in args:
        if isexternal(vars[a]):
            add('external %s' % (a))
            dumped_args.append(a)
    for a in args:
        if a in dumped_args:
            continue
        if isscalar(vars[a]):
            add(var2fixfortran(vars, a, f90mode=f90mode))
            dumped_args.append(a)
    for a in args:
        if a in dumped_args:
            continue
        add(var2fixfortran(vars, a, f90mode=f90mode))

    if need_interface:
        if f90mode:
            # f90 module already defines needed interface
            pass
        else:
            add('interface')
            for line in rout['saved_interface'].split('\n'):
                if line.lstrip().startswith('use ') and '__user__' in line:
                    continue
                add(line)
            add('end interface')

    sargs = ', '.join([a for a in args if a not in extra_args])

    if not signature:
        add('call %s(%s)' % (fortranname, sargs))
    if f90mode:
        add('end subroutine f2pywrap_%s_%s' % (rout['modulename'], name))
    else:
        add('end')
    return ret[0]


def assubr(rout):
    if isfunction_wrap(rout):
        fortranname = getfortranname(rout)
        name = rout['name']
        outmess('\t\tCreating wrapper for Fortran function "%s"("%s")...\n' % (
            name, fortranname))
        rout = copy.copy(rout)
        fname = name
        rname = fname
        if 'result' in rout:
            rname = rout['result']
            rout['vars'][fname] = rout['vars'][rname]
        fvar = rout['vars'][fname]
        if not isintent_out(fvar):
            if 'intent' not in fvar:
                fvar['intent'] = []
            fvar['intent'].append('out')
            flag = 1
            for i in fvar['intent']:
                if i.startswith('out='):
                    flag = 0
                    break
            if flag:
                fvar['intent'].append('out=%s' % (rname))
        rout['args'][:] = [fname] + rout['args']
        return rout, createfuncwrapper(rout)
    if issubroutine_wrap(rout):
        fortranname = getfortranname(rout)
        name = rout['name']
        outmess('\t\tCreating wrapper for Fortran subroutine "%s"("%s")...\n'
                % (name, fortranname))
        rout = copy.copy(rout)
        return rout, createsubrwrapper(rout)
    return rout, ''
```
