## Supplementary software v0.2.1 for "Virtual control arms for paediatric myopia trials: external validation of axial-elongation models": rules.py

```
"""

Rules for building C/API module with f2py2e.

Here is a skeleton of a new wrapper function (13Dec2001):

wrapper_function(args)
  declarations
  get_python_arguments, say, `a' and `b'

  get_a_from_python
  if (successful) {

    get_b_from_python
    if (successful) {

      callfortran
      if (successful) {

        put_a_to_python
        if (successful) {

          put_b_to_python
          if (successful) {

            buildvalue = ...

          }

        }

      }

    }
    cleanup_b

  }
  cleanup_a

  return buildvalue

Copyright 1999 -- 2011 Pearu Peterson all rights reserved.
Copyright 2011 -- present NumPy Developers.
Permission to use, modify, and distribute this software is given under the
terms of the NumPy License.

NO WARRANTY IS EXPRESSED OR IMPLIED.  USE AT YOUR OWN RISK.
"""
import os
import sys
import time
import copy
from pathlib import Path

# __version__.version is now the same as the NumPy version
from . import __version__

from .auxfuncs import (
    applyrules, debugcapi, dictappend, errmess, gentitle, getargs2,
    hascallstatement, hasexternals, hasinitvalue, hasnote,
    hasresultnote, isarray, isarrayofstrings, ischaracter,
    ischaracterarray, ischaracter_or_characterarray, iscomplex,
    iscomplexarray, iscomplexfunction, iscomplexfunction_warn,
    isdummyroutine, isexternal, isfunction, isfunction_wrap, isint1,
    isint1array, isintent_aux, isintent_c, isintent_callback,
    isintent_copy, isintent_hide, isintent_inout, isintent_nothide,
    isintent_out, isintent_overwrite, islogical, islong_complex,
    islong_double, islong_doublefunction, islong_long,
    islong_longfunction, ismoduleroutine, isoptional, isrequired,
    isscalar, issigned_long_longarray, isstring, isstringarray,
    isstringfunction, issubroutine, isattr_value,
    issubroutine_wrap, isthreadsafe, isunsigned, isunsigned_char,
    isunsigned_chararray, isunsigned_long_long,
    isunsigned_long_longarray, isunsigned_short, isunsigned_shortarray,
    l_and, l_not, l_or, outmess, replace, stripcomma, requiresf90wrapper
)

from . import capi_maps
from . import cfuncs
from . import common_rules
from . import use_rules
from . import f90mod_rules
from . import func2subr

f2py_version = __version__.version
numpy_version = __version__.version

options = {}
sepdict = {}
# for k in ['need_cfuncs']: sepdict[k]=','
for k in ['decl',
          'frompyobj',
          'cleanupfrompyobj',
          'topyarr', 'method',
          'pyobjfrom', 'closepyobjfrom',
          'freemem',
          'userincludes',
          'includes0', 'includes', 'typedefs', 'typedefs_generated',
          'cppmacros', 'cfuncs', 'callbacks',
          'latexdoc',
          'restdoc',
          'routine_defs', 'externroutines',
          'initf2pywraphooks',
          'commonhooks', 'initcommonhooks',
          'f90modhooks', 'initf90modhooks']:
    sepdict[k] = '\n'

#################### Rules for C/API module #################

generationtime = int(os.environ.get('SOURCE_DATE_EPOCH', time.time()))
module_rules = {
    'modulebody': """\
/* File: #modulename#module.c
 * This file is auto-generated with f2py (version:#f2py_version#).
 * f2py is a Fortran to Python Interface Generator (FPIG), Second Edition,
 * written by Pearu Peterson <pearu@cens.ioc.ee>.
 * Generation date: """ + time.asctime(time.gmtime(generationtime)) + """
 * Do not edit this file directly unless you know what you are doing!!!
 */

#ifdef __cplusplus
extern \"C\" {
#endif

#ifndef PY_SSIZE_T_CLEAN
#define PY_SSIZE_T_CLEAN
#endif /* PY_SSIZE_T_CLEAN */

/* Unconditionally included */
#include <Python.h>
#include <numpy/npy_os.h>

""" + gentitle("See f2py2e/cfuncs.py: includes") + """
#includes#
#includes0#

""" + gentitle("See f2py2e/rules.py: mod_rules['modulebody']") + """
static PyObject *#modulename#_error;
static PyObject *#modulename#_module;

""" + gentitle("See f2py2e/cfuncs.py: typedefs") + """
#typedefs#

""" + gentitle("See f2py2e/cfuncs.py: typedefs_generated") + """
#typedefs_generated#

""" + gentitle("See f2py2e/cfuncs.py: cppmacros") + """
#cppmacros#

""" + gentitle("See f2py2e/cfuncs.py: cfuncs") + """
#cfuncs#

""" + gentitle("See f2py2e/cfuncs.py: userincludes") + """
#userincludes#

""" + gentitle("See f2py2e/capi_rules.py: usercode") + """
#usercode#

/* See f2py2e/rules.py */
#externroutines#

""" + gentitle("See f2py2e/capi_rules.py: usercode1") + """
#usercode1#

""" + gentitle("See f2py2e/cb_rules.py: buildcallback") + """
#callbacks#

""" + gentitle("See f2py2e/rules.py: buildapi") + """
#body#

""" + gentitle("See f2py2e/f90mod_rules.py: buildhooks") + """
#f90modhooks#

""" + gentitle("See f2py2e/rules.py: module_rules['modulebody']") + """

""" + gentitle("See f2py2e/common_rules.py: buildhooks") + """
#commonhooks#

""" + gentitle("See f2py2e/rules.py") + """

static FortranDataDef f2py_routine_defs[] = {
#routine_defs#
    {NULL}
};

static PyMethodDef f2py_module_methods[] = {
#pymethoddef#
    {NULL,NULL}
};

static struct PyModuleDef moduledef = {
    PyModuleDef_HEAD_INIT,
    "#modulename#",
    NULL,
    -1,
    f2py_module_methods,
    NULL,
    NULL,
    NULL,
    NULL
};

PyMODINIT_FUNC PyInit_#modulename#(void) {
    int i;
    PyObject *m,*d, *s, *tmp;
    m = #modulename#_module = PyModule_Create(&moduledef);
    Py_SET_TYPE(&PyFortran_Type, &PyType_Type);
    import_array();
    if (PyErr_Occurred())
        {PyErr_SetString(PyExc_ImportError, \"can't initialize module #modulename# (failed to import numpy)\"); return m;}
    d = PyModule_GetDict(m);
    s = PyUnicode_FromString(\"#f2py_version#\");
    PyDict_SetItemString(d, \"__version__\", s);
    Py_DECREF(s);
    s = PyUnicode_FromString(
        \"This module '#modulename#' is auto-generated with f2py (version:#f2py_version#).\\nFunctions:\\n\"\n#docs#\".\");
    PyDict_SetItemString(d, \"__doc__\", s);
    Py_DECREF(s);
    s = PyUnicode_FromString(\"""" + numpy_version + """\");
    PyDict_SetItemString(d, \"__f2py_numpy_version__\", s);
    Py_DECREF(s);
    #modulename#_error = PyErr_NewException (\"#modulename#.error\", NULL, NULL);
    /*
     * Store the error object inside the dict, so that it could get deallocated.
     * (in practice, this is a module, so it likely will not and cannot.)
     */
    PyDict_SetItemString(d, \"_#modulename#_error\", #modulename#_error);
    Py_DECREF(#modulename#_error);
    for(i=0;f2py_routine_defs[i].name!=NULL;i++) {
        tmp = PyFortranObject_NewAsAttr(&f2py_routine_defs[i]);
        PyDict_SetItemString(d, f2py_routine_defs[i].name, tmp);
        Py_DECREF(tmp);
    }
#initf2pywraphooks#
#initf90modhooks#
#initcommonhooks#
#interface_usercode#

#if Py_GIL_DISABLED
    // signal whether this module supports running with the GIL disabled
    PyUnstable_Module_SetGIL(m , #gil_used#);
#endif

#ifdef F2PY_REPORT_ATEXIT
    if (! PyErr_Occurred())
        on_exit(f2py_report_on_exit,(void*)\"#modulename#\");
#endif

    if (PyType_Ready(&PyFortran_Type) < 0) {
        return NULL;
    }

    return m;
}
#ifdef __cplusplus
}
#endif
""",
    'separatorsfor': {'latexdoc': '\n\n',
                      'restdoc': '\n\n'},
    'latexdoc': ['\\section{Module \\texttt{#texmodulename#}}\n',
                 '#modnote#\n',
                 '#latexdoc#'],
    'restdoc': ['Module #modulename#\n' + '=' * 80,
                '\n#restdoc#']
}

defmod_rules = [
    {'body': '/*eof body*/',
     'method': '/*eof method*/',
     'externroutines': '/*eof externroutines*/',
     'routine_defs': '/*eof routine_defs*/',
     'initf90modhooks': '/*eof initf90modhooks*/',
     'initf2pywraphooks': '/*eof initf2pywraphooks*/',
     'initcommonhooks': '/*eof initcommonhooks*/',
     'latexdoc': '',
     'restdoc': '',
     'modnote': {hasnote: '#note#', l_not(hasnote): ''},
     }
]

routine_rules = {
    'separatorsfor': sepdict,
    'body': """
#begintitle#
static char doc_#apiname#[] = \"\\\n#docreturn##name#(#docsignatureshort#)\\n\\nWrapper for ``#name#``.\\\n\\n#docstrsigns#\";
/* #declfortranroutine# */
static PyObject *#apiname#(const PyObject *capi_self,
                           PyObject *capi_args,
                           PyObject *capi_keywds,
                           #functype# (*f2py_func)(#callprotoargument#)) {
    PyObject * volatile capi_buildvalue = NULL;
    volatile int f2py_success = 1;
#decl#
    static char *capi_kwlist[] = {#kwlist##kwlistopt##kwlistxa#NULL};
#usercode#
#routdebugenter#
#ifdef F2PY_REPORT_ATEXIT
f2py_start_clock();
#endif
    if (!PyArg_ParseTupleAndKeywords(capi_args,capi_keywds,\\
        \"#argformat#|#keyformat##xaformat#:#pyname#\",\\
        capi_kwlist#args_capi##keys_capi##keys_xa#))\n        return NULL;
#frompyobj#
/*end of frompyobj*/
#ifdef F2PY_REPORT_ATEXIT
f2py_start_call_clock();
#endif
#callfortranroutine#
if (PyErr_Occurred())
  f2py_success = 0;
#ifdef F2PY_REPORT_ATEXIT
f2py_stop_call_clock();
#endif
/*end of callfortranroutine*/
        if (f2py_success) {
#pyobjfrom#
/*end of pyobjfrom*/
        CFUNCSMESS(\"Building return value.\\n\");
        capi_buildvalue = Py_BuildValue(\"#returnformat#\"#return#);
/*closepyobjfrom*/
#closepyobjfrom#
        } /*if (f2py_success) after callfortranroutine*/
/*cleanupfrompyobj*/
#cleanupfrompyobj#
    if (capi_buildvalue == NULL) {
#routdebugfailure#
    } else {
#routdebugleave#
    }
    CFUNCSMESS(\"Freeing memory.\\n\");
#freemem#
#ifdef F2PY_REPORT_ATEXIT
f2py_stop_clock();
#endif
    return capi_buildvalue;
}
#endtitle#
""",
    'routine_defs': '#routine_def#',
    'initf2pywraphooks': '#initf2pywraphook#',
    'externroutines': '#declfortranroutine#',
    'doc': '#docreturn##name#(#docsignature#)',
    'docshort': '#docreturn##name#(#docsignatureshort#)',
    'docs': '"    #docreturn##name#(#docsignature#)\\n"\n',
    'need': ['arrayobject.h', 'CFUNCSMESS', 'MINMAX'],
    'cppmacros': {debugcapi: '#define DEBUGCFUNCS'},
    'latexdoc': ['\\subsection{Wrapper function \\texttt{#texname#}}\n',
                 """
\\noindent{{}\\verb@#docreturn##name#@{}}\\texttt{(#latexdocsignatureshort#)}
#routnote#

#latexdocstrsigns#
"""],
    'restdoc': ['Wrapped function ``#name#``\n' + '-' * 80,

                ]
}

################## Rules for C/API function ##############

rout_rules = [
    {  # Init
        'separatorsfor': {'callfortranroutine': '\n', 'routdebugenter': '\n', 'decl': '\n',
                          'routdebugleave': '\n', 'routdebugfailure': '\n',
                          'setjmpbuf': ' || ',
                          'docstrreq': '\n', 'docstropt': '\n', 'docstrout': '\n',
                          'docstrcbs': '\n', 'docstrsigns': '\\n"\n"',
                          'latexdocstrsigns': '\n',
                          'latexdocstrreq': '\n', 'latexdocstropt': '\n',
                          'latexdocstrout': '\n', 'latexdocstrcbs': '\n',
                          },
        'kwlist': '', 'kwlistopt': '', 'callfortran': '', 'callfortranappend': '',
        'docsign': '', 'docsignopt': '', 'decl': '/*decl*/',
        'freemem': '/*freemem*/',
        'docsignshort': '', 'docsignoptshort': '',
        'docstrsigns': '', 'latexdocstrsigns': '',
        'docstrreq': '\\nParameters\\n----------',
        'docstropt': '\\nOther Parameters\\n----------------',
        'docstrout': '\\nReturns\\n-------',
        'docstrcbs': '\\nNotes\\n-----\\nCall-back functions::\\n',
        'latexdocstrreq': '\\noindent Required arguments:',
        'latexdocstropt': '\\noindent Optional arguments:',
        'latexdocstrout': '\\noindent Return objects:',
        'latexdocstrcbs': '\\noindent Call-back functions:',
        'args_capi': '', 'keys_capi': '', 'functype': '',
        'frompyobj': '/*frompyobj*/',
        # this list will be reversed
        'cleanupfrompyobj': ['/*end of cleanupfrompyobj*/'],
        'pyobjfrom': '/*pyobjfrom*/',
        # this list will be reversed
        'closepyobjfrom': ['/*end of closepyobjfrom*/'],
        'topyarr': '/*topyarr*/', 'routdebugleave': '/*routdebugleave*/',
        'routdebugenter': '/*routdebugenter*/',
        'routdebugfailure': '/*routdebugfailure*/',
        'callfortranroutine': '/*callfortranroutine*/',
        'argformat': '', 'keyformat': '', 'need_cfuncs': '',
        'docreturn': '', 'return': '', 'returnformat': '', 'rformat': '',
        'kwlistxa': '', 'keys_xa': '', 'xaformat': '', 'docsignxa': '', 'docsignxashort': '',
        'initf2pywraphook': '',
        'routnote': {hasnote: '--- #note#', l_not(hasnote): ''},
    }, {
        'apiname': 'f2py_rout_#modulename#_#name#',
        'pyname': '#modulename#.#name#',
        'decl': '',
        '_check': l_not(ismoduleroutine)
    }, {
        'apiname': 'f2py_rout_#modulename#_#f90modulename#_#name#',
        'pyname': '#modulename#.#f90modulename#.#name#',
        'decl': '',
        '_check': ismoduleroutine
    }, {  # Subroutine
        'functype': 'void',
        'declfortranroutine': {l_and(l_not(l_or(ismoduleroutine, isintent_c)), l_not(isdummyroutine)): 'extern void #F_FUNC#(#fortranname#,#FORTRANNAME#)(#callprotoargument#);',
                               l_and(l_not(ismoduleroutine), isintent_c, l_not(isdummyroutine)): 'extern void #fortranname#(#callprotoargument#);',
                               ismoduleroutine: '',
                               isdummyroutine: ''
                               },
        'routine_def': {
            l_not(l_or(ismoduleroutine, isintent_c, isdummyroutine)):
            '    {\"#name#\",-1,{{-1}},0,0,(char *)'
            '  #F_FUNC#(#fortranname#,#FORTRANNAME#),'
            '  (f2py_init_func)#apiname#,doc_#apiname#},',
            l_and(l_not(ismoduleroutine), isintent_c, l_not(isdummyroutine)):
            '    {\"#name#\",-1,{{-1}},0,0,(char *)#fortranname#,'
            '  (f2py_init_func)#apiname#,doc_#apiname#},',
            l_and(l_not(ismoduleroutine), isdummyroutine):
            '    {\"#name#\",-1,{{-1}},0,0,NULL,'
            '  (f2py_init_func)#apiname#,doc_#apiname#},',
        },
        'need': {l_and(l_not(l_or(ismoduleroutine, isintent_c)), l_not(isdummyroutine)): 'F_FUNC'},
        'callfortranroutine': [
            {debugcapi: [
                """    fprintf(stderr,\"debug-capi:Fortran subroutine `#fortranname#(#callfortran#)\'\\n\");"""]},
            {hasexternals: """\
        if (#setjmpbuf#) {
            f2py_success = 0;
        } else {"""},
            {isthreadsafe: '            Py_BEGIN_ALLOW_THREADS'},
            {hascallstatement: '''                #callstatement#;
                /*(*f2py_func)(#callfortran#);*/'''},
            {l_not(l_or(hascallstatement, isdummyroutine))
                   : '                (*f2py_func)(#callfortran#);'},
            {isthreadsafe: '            Py_END_ALLOW_THREADS'},
            {hasexternals: """        }"""}
        ],
        '_check': l_and(issubroutine, l_not(issubroutine_wrap)),
    }, {  # Wrapped function
        'functype': 'void',
        'declfortranroutine': {l_not(l_or(ismoduleroutine, isdummyroutine)): 'extern void #F_WRAPPEDFUNC#(#name_lower#,#NAME#)(#callprotoargument#);',
                               isdummyroutine: '',
                               },

        'routine_def': {
            l_not(l_or(ismoduleroutine, isdummyroutine)):
            '    {\"#name#\",-1,{{-1}},0,0,(char *)'
            '  #F_WRAPPEDFUNC#(#name_lower#,#NAME#),'
            '  (f2py_init_func)#apiname#,doc_#apiname#},',
            isdummyroutine:
            '    {\"#name#\",-1,{{-1}},0,0,NULL,'
            '  (f2py_init_func)#apiname#,doc_#apiname#},',
        },
        'initf2pywraphook': {l_not(l_or(ismoduleroutine, isdummyroutine)): '''
    {
      extern #ctype# #F_FUNC#(#name_lower#,#NAME#)(void);
      PyObject* o = PyDict_GetItemString(d,"#name#");
      tmp = F2PyCapsule_FromVoidPtr((void*)#F_WRAPPEDFUNC#(#name_lower#,#NAME#),NULL);
      PyObject_SetAttrString(o,"_cpointer", tmp);
      Py_DECREF(tmp);
      s = PyUnicode_FromString("#name#");
      PyObject_SetAttrString(o,"__name__", s);
      Py_DECREF(s);
    }
    '''},
        'need': {l_not(l_or(ismoduleroutine, isdummyroutine)): ['F_WRAPPEDFUNC', 'F_FUNC']},
        'callfortranroutine': [
            {debugcapi: [
                """    fprintf(stderr,\"debug-capi:Fortran subroutine `f2pywrap#name_lower#(#callfortran#)\'\\n\");"""]},
            {hasexternals: """\
    if (#setjmpbuf#) {
        f2py_success = 0;
    } else {"""},
            {isthreadsafe: '    Py_BEGIN_ALLOW_THREADS'},
            {l_not(l_or(hascallstatement, isdummyroutine))
                   : '    (*f2py_func)(#callfortran#);'},
            {hascallstatement:
                '    #callstatement#;\n    /*(*f2py_func)(#callfortran#);*/'},
            {isthreadsafe: '    Py_END_ALLOW_THREADS'},
            {hasexternals: '    }'}
        ],
        '_check': isfunction_wrap,
    }, {  # Wrapped subroutine
        'functype': 'void',
        'declfortranroutine': {l_not(l_or(ismoduleroutine, isdummyroutine)): 'extern void #F_WRAPPEDFUNC#(#name_lower#,#NAME#)(#callprotoargument#);',
                               isdummyroutine: '',
                               },

        'routine_def': {
            l_not(l_or(ismoduleroutine, isdummyroutine)):
            '    {\"#name#\",-1,{{-1}},0,0,(char *)'
            '  #F_WRAPPEDFUNC#(#name_lower#,#NAME#),'
            '  (f2py_init_func)#apiname#,doc_#apiname#},',
            isdummyroutine:
            '    {\"#name#\",-1,{{-1}},0,0,NULL,'
            '  (f2py_init_func)#apiname#,doc_#apiname#},',
        },
        'initf2pywraphook': {l_not(l_or(ismoduleroutine, isdummyroutine)): '''
    {
      extern void #F_FUNC#(#name_lower#,#NAME#)(void);
      PyObject* o = PyDict_GetItemString(d,"#name#");
      tmp = F2PyCapsule_FromVoidPtr((void*)#F_FUNC#(#name_lower#,#NAME#),NULL);
      PyObject_SetAttrString(o,"_cpointer", tmp);
      Py_DECREF(tmp);
      s = PyUnicode_FromString("#name#");
      PyObject_SetAttrString(o,"__name__", s);
      Py_DECREF(s);
    }
    '''},
        'need': {l_not(l_or(ismoduleroutine, isdummyroutine)): ['F_WRAPPEDFUNC', 'F_FUNC']},
        'callfortranroutine': [
            {debugcapi: [
                """    fprintf(stderr,\"debug-capi:Fortran subroutine `f2pywrap#name_lower#(#callfortran#)\'\\n\");"""]},
            {hasexternals: """\
    if (#setjmpbuf#) {
        f2py_success = 0;
    } else {"""},
            {isthreadsafe: '    Py_BEGIN_ALLOW_THREADS'},
            {l_not(l_or(hascallstatement, isdummyroutine))
                   : '    (*f2py_func)(#callfortran#);'},
            {hascallstatement:
                '    #callstatement#;\n    /*(*f2py_func)(#callfortran#);*/'},
            {isthreadsafe: '    Py_END_ALLOW_THREADS'},
            {hasexternals: '    }'}
        ],
        '_check': issubroutine_wrap,
    }, {  # Function
        'functype': '#ctype#',
        'docreturn': {l_not(isintent_hide): '#rname#,'},
        'docstrout': '#pydocsignout#',
        'latexdocstrout': ['\\item[]{{}\\verb@#pydocsignout#@{}}',
                           {hasresultnote: '--- #resultnote#'}],
        'callfortranroutine': [{l_and(debugcapi, isstringfunction): """\
#ifdef USESCOMPAQFORTRAN
    fprintf(stderr,\"debug-capi:Fortran function #ctype# #fortranname#(#callcompaqfortran#)\\n\");
#else
    fprintf(stderr,\"debug-capi:Fortran function #ctype# #fortranname#(#callfortran#)\\n\");
#endif
"""},
                               {l_and(debugcapi, l_not(isstringfunction)): """\
    fprintf(stderr,\"debug-capi:Fortran function #ctype# #fortranname#(#callfortran#)\\n\");
"""}
                               ],
        '_check': l_and(isfunction, l_not(isfunction_wrap))
    }, {  # Scalar function
        'declfortranroutine': {l_and(l_not(l_or(ismoduleroutine, isintent_c)), l_not(isdummyroutine)): 'extern #ctype# #F_FUNC#(#fortranname#,#FORTRANNAME#)(#callprotoargument#);',
                               l_and(l_not(ismoduleroutine), isintent_c, l_not(isdummyroutine)): 'extern #ctype# #fortranname#(#callprotoargument#);',
                               isdummyroutine: ''
                               },
        'routine_def': {
            l_and(l_not(l_or(ismoduleroutine, isintent_c)),
                  l_not(isdummyroutine)):
            ('    {\"#name#\",-1,{{-1}},0,0,(char *)'
             '  #F_FUNC#(#fortranname#,#FORTRANNAME#),'
             '  (f2py_init_func)#apiname#,doc_#apiname#},'),
            l_and(l_not(ismoduleroutine), isintent_c, l_not(isdummyroutine)):
            ('    {\"#name#\",-1,{{-1}},0,0,(char *)#fortranname#,'
             '  (f2py_init_func)#apiname#,doc_#apiname#},'),
            isdummyroutine:
            '    {\"#name#\",-1,{{-1}},0,0,NULL,'
            '(f2py_init_func)#apiname#,doc_#apiname#},',
        },
        'decl': [{iscomplexfunction_warn: '    #ctype# #name#_return_value={0,0};',
                  l_not(iscomplexfunction): '    #ctype# #name#_return_value=0;'},
                 {iscomplexfunction:
                  '    PyObject *#name#_return_value_capi = Py_None;'}
                 ],
        'callfortranroutine': [
            {hasexternals: """\
    if (#setjmpbuf#) {
        f2py_success = 0;
    } else {"""},
            {isthreadsafe: '    Py_BEGIN_ALLOW_THREADS'},
            {hascallstatement: '''    #callstatement#;
/*    #name#_return_value = (*f2py_func)(#callfortran#);*/
'''},
            {l_not(l_or(hascallstatement, isdummyroutine))
                   : '    #name#_return_value = (*f2py_func)(#callfortran#);'},
            {isthreadsafe: '    Py_END_ALLOW_THREADS'},
            {hasexternals: '    }'},
            {l_and(debugcapi, iscomplexfunction)
                   : '    fprintf(stderr,"#routdebugshowvalue#\\n",#name#_return_value.r,#name#_return_value.i);'},
            {l_and(debugcapi, l_not(iscomplexfunction)): '    fprintf(stderr,"#routdebugshowvalue#\\n",#name#_return_value);'}],
        'pyobjfrom': {iscomplexfunction: '    #name#_return_value_capi = pyobj_from_#ctype#1(#name#_return_value);'},
        'need': [{l_not(isdummyroutine): 'F_FUNC'},
                 {iscomplexfunction: 'pyobj_from_#ctype#1'},
                 {islong_longfunction: 'long_long'},
                 {islong_doublefunction: 'long_double'}],
        'returnformat': {l_not(isintent_hide): '#rformat#'},
        'return': {iscomplexfunction: ',#name#_return_value_capi',
                   l_not(l_or(iscomplexfunction, isintent_hide)): ',#name#_return_value'},
        '_check': l_and(isfunction, l_not(isstringfunction), l_not(isfunction_wrap))
    }, {  # String function # in use for --no-wrap
        'declfortranroutine': 'extern void #F_FUNC#(#fortranname#,#FORTRANNAME#)(#callprotoargument#);',
        'routine_def': {l_not(l_or(ismoduleroutine, isintent_c)):
                        '    {\"#name#\",-1,{{-1}},0,0,(char *)#F_FUNC#(#fortranname#,#FORTRANNAME#),(f2py_init_func)#apiname#,doc_#apiname#},',
                        l_and(l_not(ismoduleroutine), isintent_c):
                        '    {\"#name#\",-1,{{-1}},0,0,(char *)#fortranname#,(f2py_init_func)#apiname#,doc_#apiname#},'
                        },
        'decl': ['    #ctype# #name#_return_value = NULL;',
                 '    int #name#_return_value_len = 0;'],
        'callfortran':'#name#_return_value,#name#_return_value_len,',
        'callfortranroutine':['    #name#_return_value_len = #rlength#;',
                              '    if ((#name#_return_value = (string)malloc('
                              + '#name#_return_value_len+1) == NULL) {',
                              '        PyErr_SetString(PyExc_MemoryError, \"out of memory\");',
                              '        f2py_success = 0;',
                              '    } else {',
                              "        (#name#_return_value)[#name#_return_value_len] = '\\0';",
                              '    }',
                              '    if (f2py_success) {',
                              {hasexternals: """\
        if (#setjmpbuf#) {
            f2py_success = 0;
        } else {"""},
                              {isthreadsafe: '        Py_BEGIN_ALLOW_THREADS'},
                              """\
#ifdef USESCOMPAQFORTRAN
        (*f2py_func)(#callcompaqfortran#);
#else
        (*f2py_func)(#callfortran#);
#endif
""",
                              {isthreadsafe: '        Py_END_ALLOW_THREADS'},
                              {hasexternals: '        }'},
                              {debugcapi:
                                  '        fprintf(stderr,"#routdebugshowvalue#\\n",#name#_return_value_len,#name#_return_value);'},
                              '    } /* if (f2py_success) after (string)malloc */',
                              ],
        'returnformat': '#rformat#',
        'return': ',#name#_return_value',
        'freemem': '    STRINGFREE(#name#_return_value);',
        'need': ['F_FUNC', '#ctype#', 'STRINGFREE'],
        '_check':l_and(isstringfunction, l_not(isfunction_wrap))  # ???obsolete
    },
    {  # Debugging
        'routdebugenter': '    fprintf(stderr,"debug-capi:Python C/API function #modulename#.#name#(#docsignature#)\\n");',
        'routdebugleave': '    fprintf(stderr,"debug-capi:Python C/API function #modulename#.#name#: successful.\\n");',
        'routdebugfailure': '    fprintf(stderr,"debug-capi:Python C/API function #modulename#.#name#: failure.\\n");',
        '_check': debugcapi
    }
]

################ Rules for arguments ##################

typedef_need_dict = {islong_long: 'long_long',
                     islong_double: 'long_double',
                     islong_complex: 'complex_long_double',
                     isunsigned_char: 'unsigned_char',
                     isunsigned_short: 'unsigned_short',
                     isunsigned: 'unsigned',
                     isunsigned_long_long: 'unsigned_long_long',
                     isunsigned_chararray: 'unsigned_char',
                     isunsigned_shortarray: 'unsigned_short',
                     isunsigned_long_longarray: 'unsigned_long_long',
                     issigned_long_longarray: 'long_long',
                     isint1: 'signed_char',
                     ischaracter_or_characterarray: 'character',
                     }

aux_rules = [
    {
        'separatorsfor': sepdict
    },
    {  # Common
        'frompyobj': ['    /* Processing auxiliary variable #varname# */',
                      {debugcapi: '    fprintf(stderr,"#vardebuginfo#\\n");'}, ],
        'cleanupfrompyobj': '    /* End of cleaning variable #varname# */',
        'need': typedef_need_dict,
    },
    # Scalars (not complex)
    {  # Common
        'decl': '    #ctype# #varname# = 0;',
        'need': {hasinitvalue: 'math.h'},
        'frompyobj': {hasinitvalue: '    #varname# = #init#;'},
        '_check': l_and(isscalar, l_not(iscomplex)),
    },
    {
        'return': ',#varname#',
        'docstrout': '#pydocsignout#',
        'docreturn': '#outvarname#,',
        'returnformat': '#varrformat#',
        '_check': l_and(isscalar, l_not(iscomplex), isintent_out),
    },
    # Complex scalars
    {  # Common
        'decl': '    #ctype# #varname#;',
        'frompyobj': {hasinitvalue: '    #varname#.r = #init.r#, #varname#.i = #init.i#;'},
        '_check': iscomplex
    },
    # String
    {  # Common
        'decl': ['    #ctype# #varname# = NULL;',
                 '    int slen(#varname#);',
                 ],
        'need':['len..'],
        '_check':isstring
    },
    # Array
    {  # Common
        'decl': ['    #ctype# *#varname# = NULL;',
                 '    npy_intp #varname#_Dims[#rank#] = {#rank*[-1]#};',
                 '    const int #varname#_Rank = #rank#;',
                 ],
        'need':['len..', {hasinitvalue: 'forcomb'}, {hasinitvalue: 'CFUNCSMESS'}],
        '_check': isarray
    },
    # Scalararray
    {  # Common
        '_check': l_and(isarray, l_not(iscomplexarray))
    }, {  # Not hidden
        '_check': l_and(isarray, l_not(iscomplexarray), isintent_nothide)
    },
    # Integer*1 array
    {'need': '#ctype#',
     '_check': isint1array,
     '_depend': ''
     },
    # Integer*-1 array
    {'need': '#ctype#',
     '_check': l_or(isunsigned_chararray, isunsigned_char),
     '_depend': ''
     },
    # Integer*-2 array
    {'need': '#ctype#',
     '_check': isunsigned_shortarray,
     '_depend': ''
     },
    # Integer*-8 array
    {'need': '#ctype#',
     '_check': isunsigned_long_longarray,
     '_depend': ''
     },
    # Complexarray
    {'need': '#ctype#',
     '_check': iscomplexarray,
     '_depend': ''
     },
    # Stringarray
    {
        'callfortranappend': {isarrayofstrings: 'flen(#varname#),'},
        'need': 'string',
        '_check': isstringarray
    }
]

arg_rules = [
    {
        'separatorsfor': sepdict
    },
    {  # Common
        'frompyobj': ['    /* Processing variable #varname# */',
                      {debugcapi: '    fprintf(stderr,"#vardebuginfo#\\n");'}, ],
        'cleanupfrompyobj': '    /* End of cleaning variable #varname# */',
        '_depend': '',
        'need': typedef_need_dict,
    },
    # Doc signatures
    {
        'docstropt': {l_and(isoptional, isintent_nothide): '#pydocsign#'},
        'docstrreq': {l_and(isrequired, isintent_nothide): '#pydocsign#'},
        'docstrout': {isintent_out: '#pydocsignout#'},
        'latexdocstropt': {l_and(isoptional, isintent_nothide): ['\\item[]{{}\\verb@#pydocsign#@{}}',
                                                                 {hasnote: '--- #note#'}]},
        'latexdocstrreq': {l_and(isrequired, isintent_nothide): ['\\item[]{{}\\verb@#pydocsign#@{}}',
                                                                 {hasnote: '--- #note#'}]},
        'latexdocstrout': {isintent_out: ['\\item[]{{}\\verb@#pydocsignout#@{}}',
                                          {l_and(hasnote, isintent_hide): '--- #note#',
                                           l_and(hasnote, isintent_nothide): '--- See above.'}]},
        'depend': ''
    },
    # Required/Optional arguments
    {
        'kwlist': '"#varname#",',
        'docsign': '#varname#,',
        '_check': l_and(isintent_nothide, l_not(isoptional))
    },
    {
        'kwlistopt': '"#varname#",',
        'docsignopt': '#varname#=#showinit#,',
        'docsignoptshort': '#varname#,',
        '_check': l_and(isintent_nothide, isoptional)
    },
    # Docstring/BuildValue
    {
        'docreturn': '#outvarname#,',
        'returnformat': '#varrformat#',
        '_check': isintent_out
    },
    # Externals (call-back functions)
    {  # Common
        'docsignxa': {isintent_nothide: '#varname#_extra_args=(),'},
        'docsignxashort': {isintent_nothide: '#varname#_extra_args,'},
        'docstropt': {isintent_nothide: '#varname#_extra_args : input tuple, optional\\n    Default: ()'},
        'docstrcbs': '#cbdocstr#',
        'latexdocstrcbs': '\\item[] #cblatexdocstr#',
        'latexdocstropt': {isintent_nothide: '\\item[]{{}\\verb@#varname#_extra_args := () input tuple@{}} --- Extra arguments for call-back function {{}\\verb@#varname#@{}}.'},
        'decl': ['    #cbname#_t #varname#_cb = { Py_None, NULL, 0 };',
                 '    #cbname#_t *#varname#_cb_ptr = &#varname#_cb;',
                 '    PyTupleObject *#varname#_xa_capi = NULL;',
                 {l_not(isintent_callback):
                  '    #cbname#_typedef #varname#_cptr;'}
                 ],
        'kwlistxa': {isintent_nothide: '"#varname#_extra_args",'},
        'argformat': {isrequired: 'O'},
        'keyformat': {isoptional: 'O'},
        'xaformat': {isintent_nothide: 'O!'},
        'args_capi': {isrequired: ',&#varname#_cb.capi'},
        'keys_capi': {isoptional: ',&#varname#_cb.capi'},
        'keys_xa': ',&PyTuple_Type,&#varname#_xa_capi',
        'setjmpbuf': '(setjmp(#varname#_cb.jmpbuf))',
        'callfortran': {l_not(isintent_callback): '#varname#_cptr,'},
        'need': ['#cbname#', 'setjmp.h'],
        '_check':isexternal
    },
    {
        'frompyobj': [{l_not(isintent_callback): """\
if(F2PyCapsule_Check(#varname#_cb.capi)) {
  #varname#_cptr = F2PyCapsule_AsVoidPtr(#varname#_cb.capi);
} else {
  #varname#_cptr = #cbname#;
}
"""}, {isintent_callback: """\
if (#varname#_cb.capi==Py_None) {
  #varname#_cb.capi = PyObject_GetAttrString(#modulename#_module,\"#varname#\");
  if (#varname#_cb.capi) {
    if (#varname#_xa_capi==NULL) {
      if (PyObject_HasAttrString(#modulename#_module,\"#varname#_extra_args\")) {
        PyObject* capi_tmp = PyObject_GetAttrString(#modulename#_module,\"#varname#_extra_args\");
        if (capi_tmp) {
          #varname#_xa_capi = (PyTupleObject *)PySequence_Tuple(capi_tmp);
          Py_DECREF(capi_tmp);
        }
        else {
          #varname#_xa_capi = (PyTupleObject *)Py_BuildValue(\"()\");
        }
        if (#varname#_xa_capi==NULL) {
          PyErr_SetString(#modulename#_error,\"Failed to convert #modulename#.#varname#_extra_args to tuple.\\n\");
          return NULL;
        }
      }
    }
  }
  if (#varname#_cb.capi==NULL) {
    PyErr_SetString(#modulename#_error,\"Callback #varname# not defined (as an argument or module #modulename# attribute).\\n\");
    return NULL;
  }
}
"""},
            """\
    if (create_cb_arglist(#varname#_cb.capi,#varname#_xa_capi,#maxnofargs#,#nofoptargs#,&#varname#_cb.nofargs,&#varname#_cb.args_capi,\"failed in processing argument list for call-back #varname#.\")) {
""",
            {debugcapi: ["""\
        fprintf(stderr,\"debug-capi:Assuming %d arguments; at most #maxnofargs#(-#nofoptargs#) is expected.\\n\",#varname#_cb.nofargs);
        CFUNCSMESSPY(\"for #varname#=\",#varname#_cb.capi);""",
                         {l_not(isintent_callback): """        fprintf(stderr,\"#vardebugshowvalue# (call-back in C).\\n\",#cbname#);"""}]},
            """\
        CFUNCSMESS(\"Saving callback variables for `#varname#`.\\n\");
        #varname#_cb_ptr = swap_active_#cbname#(#varname#_cb_ptr);""",
        ],
        'cleanupfrompyobj':
        """\
        CFUNCSMESS(\"Restoring callback variables for `#varname#`.\\n\");
        #varname#_cb_ptr = swap_active_#cbname#(#varname#_cb_ptr);
        Py_DECREF(#varname#_cb.args_capi);
    }""",
        'need': ['SWAP', 'create_cb_arglist'],
        '_check':isexternal,
        '_depend':''
    },
    # Scalars (not complex)
    {  # Common
        'decl': '    #ctype# #varname# = 0;',
        'pyobjfrom': {debugcapi: '    fprintf(stderr,"#vardebugshowvalue#\\n",#varname#);'},
        'callfortran': {l_or(isintent_c, isattr_value): '#varname#,', l_not(l_or(isintent_c, isattr_value)): '&#varname#,'},
        'return': {isintent_out: ',#varname#'},
        '_check': l_and(isscalar, l_not(iscomplex))
    }, {
        'need': {hasinitvalue: 'math.h'},
        '_check': l_and(isscalar, l_not(iscomplex)),
    }, {  # Not hidden
        'decl': '    PyObject *#varname#_capi = Py_None;',
        'argformat': {isrequired: 'O'},
        'keyformat': {isoptional: 'O'},
        'args_capi': {isrequired: ',&#varname#_capi'},
        'keys_capi': {isoptional: ',&#varname#_capi'},
        'pyobjfrom': {isintent_inout: """\
    f2py_success = try_pyarr_from_#ctype#(#varname#_capi,&#varname#);
    if (f2py_success) {"""},
        'closepyobjfrom': {isintent_inout: "    } /*if (f2py_success) of #varname# pyobjfrom*/"},
        'need': {isintent_inout: 'try_pyarr_from_#ctype#'},
        '_check': l_and(isscalar, l_not(iscomplex), l_not(isstring),
                        isintent_nothide)
    }, {
        'frompyobj': [
            # hasinitvalue...
            #   if pyobj is None:
            #     varname = init
            #   else
            #     from_pyobj(varname)
            #
            # isoptional and noinitvalue...
            #   if pyobj is not None:
            #     from_pyobj(varname)
            #   else:
            #     varname is uninitialized
            #
            # ...
            #   from_pyobj(varname)
            #
            {hasinitvalue: '    if (#varname#_capi == Py_None) #varname# = #init#; else',
             '_depend': ''},
            {l_and(isoptional, l_not(hasinitvalue)): '    if (#varname#_capi != Py_None)',
             '_depend': ''},
            {l_not(islogical): '''\
        f2py_success = #ctype#_from_pyobj(&#varname#,#varname#_capi,"#pyname#() #nth# (#varname#) can\'t be converted to #ctype#");
    if (f2py_success) {'''},
            {islogical: '''\
        #varname# = (#ctype#)PyObject_IsTrue(#varname#_capi);
        f2py_success = 1;
    if (f2py_success) {'''},
        ],
        'cleanupfrompyobj': '    } /*if (f2py_success) of #varname#*/',
        'need': {l_not(islogical): '#ctype#_from_pyobj'},
        '_check': l_and(isscalar, l_not(iscomplex), isintent_nothide),
        '_depend': ''
    }, {  # Hidden
        'frompyobj': {hasinitvalue: '    #varname# = #init#;'},
        'need': typedef_need_dict,
        '_check': l_and(isscalar, l_not(iscomplex), isintent_hide),
        '_depend': ''
    }, {  # Common
        'frompyobj': {debugcapi: '    fprintf(stderr,"#vardebugshowvalue#\\n",#varname#);'},
        '_check': l_and(isscalar, l_not(iscomplex)),
        '_depend': ''
    },
    # Complex scalars
    {  # Common
        'decl': '    #ctype# #varname#;',
        'callfortran': {isintent_c: '#varname#,', l_not(isintent_c): '&#varname#,'},
        'pyobjfrom': {debugcapi: '    fprintf(stderr,"#vardebugshowvalue#\\n",#varname#.r,#varname#.i);'},
        'return': {isintent_out: ',#varname#_capi'},
        '_check': iscomplex
    }, {  # Not hidden
        'decl': '    PyObject *#varname#_capi = Py_None;',
        'argformat': {isrequired: 'O'},
        'keyformat': {isoptional: 'O'},
        'args_capi': {isrequired: ',&#varname#_capi'},
        'keys_capi': {isoptional: ',&#varname#_capi'},
        'need': {isintent_inout: 'try_pyarr_from_#ctype#'},
        'pyobjfrom': {isintent_inout: """\
        f2py_success = try_pyarr_from_#ctype#(#varname#_capi,&#varname#);
        if (f2py_success) {"""},
        'closepyobjfrom': {isintent_inout: "        } /*if (f2py_success) of #varname# pyobjfrom*/"},
        '_check': l_and(iscomplex, isintent_nothide)
    }, {
        'frompyobj': [{hasinitvalue: '    if (#varname#_capi==Py_None) {#varname#.r = #init.r#, #varname#.i = #init.i#;} else'},
                      {l_and(isoptional, l_not(hasinitvalue))
                             : '    if (#varname#_capi != Py_None)'},
                      '        f2py_success = #ctype#_from_pyobj(&#varname#,#varname#_capi,"#pyname#() #nth# (#varname#) can\'t be converted to #ctype#");'
                      '\n    if (f2py_success) {'],
        'cleanupfrompyobj': '    }  /*if (f2py_success) of #varname# frompyobj*/',
        'need': ['#ctype#_from_pyobj'],
        '_check': l_and(iscomplex, isintent_nothide),
        '_depend': ''
    }, {  # Hidden
        'decl': {isintent_out: '    PyObject *#varname#_capi = Py_None;'},
        '_check': l_and(iscomplex, isintent_hide)
    }, {
        'frompyobj': {hasinitvalue: '    #varname#.r = #init.r#, #varname#.i = #init.i#;'},
        '_check': l_and(iscomplex, isintent_hide),
        '_depend': ''
    }, {  # Common
        'pyobjfrom': {isintent_out: '    #varname#_capi = pyobj_from_#ctype#1(#varname#);'},
        'need': ['pyobj_from_#ctype#1'],
        '_check': iscomplex
    }, {
        'frompyobj': {debugcapi: '    fprintf(stderr,"#vardebugshowvalue#\\n",#varname#.r,#varname#.i);'},
        '_check': iscomplex,
        '_depend': ''
    },
    # String
    {  # Common
        'decl': ['    #ctype# #varname# = NULL;',
                 '    int slen(#varname#);',
                 '    PyObject *#varname#_capi = Py_None;'],
        'callfortran':'#varname#,',
        'callfortranappend':'slen(#varname#),',
        'pyobjfrom':[
            {debugcapi:
             '    fprintf(stderr,'
             '"#vardebugshowvalue#\\n",slen(#varname#),#varname#);'},
            # The trailing null value for Fortran is blank.
            {l_and(isintent_out, l_not(isintent_c)):
             "        STRINGPADN(#varname#, slen(#varname#), ' ', '\\0');"},
        ],
        'return': {isintent_out: ',#varname#'},
        'need': ['len..',
                 {l_and(isintent_out, l_not(isintent_c)): 'STRINGPADN'}],
        '_check': isstring
    }, {  # Common
        'frompyobj': [
            """\
    slen(#varname#) = #elsize#;
    f2py_success = #ctype#_from_pyobj(&#varname#,&slen(#varname#),#init#,"""
"""#varname#_capi,\"#ctype#_from_pyobj failed in converting #nth#"""
"""`#varname#\' of #pyname# to C #ctype#\");
    if (f2py_success) {""",
            # The trailing null value for Fortran is blank.
            {l_not(isintent_c):
             "        STRINGPADN(#varname#, slen(#varname#), '\\0', ' ');"},
        ],
        'cleanupfrompyobj': """\
        STRINGFREE(#varname#);
    }  /*if (f2py_success) of #varname#*/""",
        'need': ['#ctype#_from_pyobj', 'len..', 'STRINGFREE',
                 {l_not(isintent_c): 'STRINGPADN'}],
        '_check':isstring,
        '_depend':''
    }, {  # Not hidden
        'argformat': {isrequired: 'O'},
        'keyformat': {isoptional: 'O'},
        'args_capi': {isrequired: ',&#varname#_capi'},
        'keys_capi': {isoptional: ',&#varname#_capi'},
        'pyobjfrom': [
            {l_and(isintent_inout, l_not(isintent_c)):
             "        STRINGPADN(#varname#, slen(#varname#), ' ', '\\0');"},
            {isintent_inout: '''\
    f2py_success = try_pyarr_from_#ctype#(#varname#_capi, #varname#,
                                          slen(#varname#));
    if (f2py_success) {'''}],
        'closepyobjfrom': {isintent_inout: '    } /*if (f2py_success) of #varname# pyobjfrom*/'},
        'need': {isintent_inout: 'try_pyarr_from_#ctype#',
                 l_and(isintent_inout, l_not(isintent_c)): 'STRINGPADN'},
        '_check': l_and(isstring, isintent_nothide)
    }, {  # Hidden
        '_check': l_and(isstring, isintent_hide)
    }, {
        'frompyobj': {debugcapi: '    fprintf(stderr,"#vardebugshowvalue#\\n",slen(#varname#),#varname#);'},
        '_check': isstring,
        '_depend': ''
    },
    # Array
    {  # Common
        'decl': ['    #ctype# *#varname# = NULL;',
                 '    npy_intp #varname#_Dims[#rank#] = {#rank*[-1]#};',
                 '    const int #varname#_Rank = #rank#;',
                 '    PyArrayObject *capi_#varname#_as_array = NULL;',
                 '    int capi_#varname#_intent = 0;',
                 {isstringarray: '    int slen(#varname#) = 0;'},
                 ],
        'callfortran':'#varname#,',
        'callfortranappend': {isstringarray: 'slen(#varname#),'},
        'return': {isintent_out: ',capi_#varname#_as_array'},
        'need': 'len..',
        '_check': isarray
    }, {  # intent(overwrite) array
        'decl': '    int capi_overwrite_#varname# = 1;',
        'kwlistxa': '"overwrite_#varname#",',
        'xaformat': 'i',
        'keys_xa': ',&capi_overwrite_#varname#',
        'docsignxa': 'overwrite_#varname#=1,',
        'docsignxashort': 'overwrite_#varname#,',
        'docstropt': 'overwrite_#varname# : input int, optional\\n    Default: 1',
        '_check': l_and(isarray, isintent_overwrite),
    }, {
        'frompyobj': '    capi_#varname#_intent |= (capi_overwrite_#varname#?0:F2PY_INTENT_COPY);',
        '_check': l_and(isarray, isintent_overwrite),
        '_depend': '',
    },
    {  # intent(copy) array
        'decl': '    int capi_overwrite_#varname# = 0;',
        'kwlistxa': '"overwrite_#varname#",',
        'xaformat': 'i',
        'keys_xa': ',&capi_overwrite_#varname#',
        'docsignxa': 'overwrite_#varname#=0,',
        'docsignxashort': 'overwrite_#varname#,',
        'docstropt': 'overwrite_#varname# : input int, optional\\n    Default: 0',
        '_check': l_and(isarray, isintent_copy),
    }, {
        'frompyobj': '    capi_#varname#_intent |= (capi_overwrite_#varname#?0:F2PY_INTENT_COPY);',
        '_check': l_and(isarray, isintent_copy),
        '_depend': '',
    }, {
        'need': [{hasinitvalue: 'forcomb'}, {hasinitvalue: 'CFUNCSMESS'}],
        '_check': isarray,
        '_depend': ''
    }, {  # Not hidden
        'decl': '    PyObject *#varname#_capi = Py_None;',
        'argformat': {isrequired: 'O'},
        'keyformat': {isoptional: 'O'},
        'args_capi': {isrequired: ',&#varname#_capi'},
        'keys_capi': {isoptional: ',&#varname#_capi'},
        '_check': l_and(isarray, isintent_nothide)
    }, {
        'frompyobj': [
            '    #setdims#;',
            '    capi_#varname#_intent |= #intent#;',
            ('    const char * capi_errmess = "#modulename#.#pyname#:'
             ' failed to create array from the #nth# `#varname#`";'),
            {isintent_hide:
             '    capi_#varname#_as_array = ndarray_from_pyobj('
             '  #atype#,#elsize#,#varname#_Dims,#varname#_Rank,'
             '  capi_#varname#_intent,Py_None,capi_errmess);'},
            {isintent_nothide:
             '    capi_#varname#_as_array = ndarray_from_pyobj('
             '  #atype#,#elsize#,#varname#_Dims,#varname#_Rank,'
             '  capi_#varname#_intent,#varname#_capi,capi_errmess);'},
            """\
    if (capi_#varname#_as_array == NULL) {
        PyObject* capi_err = PyErr_Occurred();
        if (capi_err == NULL) {
            capi_err = #modulename#_error;
            PyErr_SetString(capi_err, capi_errmess);
        }
    } else {
        #varname# = (#ctype# *)(PyArray_DATA(capi_#varname#_as_array));
""",
            {isstringarray:
             '    slen(#varname#) = f2py_itemsize(#varname#);'},
            {hasinitvalue: [
                {isintent_nothide:
                 '    if (#varname#_capi == Py_None) {'},
                {isintent_hide: '    {'},
                {iscomplexarray: '        #ctype# capi_c;'},
                """\
        int *_i,capi_i=0;
        CFUNCSMESS(\"#name#: Initializing #varname#=#init#\\n\");
        if (initforcomb(PyArray_DIMS(capi_#varname#_as_array),
                        PyArray_NDIM(capi_#varname#_as_array),1)) {
            while ((_i = nextforcomb()))
                #varname#[capi_i++] = #init#; /* fortran way */
        } else {
            PyObject *exc, *val, *tb;
            PyErr_Fetch(&exc, &val, &tb);
            PyErr_SetString(exc ? exc : #modulename#_error,
                \"Initialization of #nth# #varname# failed (initforcomb).\");
            npy_PyErr_ChainExceptionsCause(exc, val, tb);
            f2py_success = 0;
        }
    }
    if (f2py_success) {"""]},
                      ],
        'cleanupfrompyobj': [  # note that this list will be reversed
            '    }  '
            '/* if (capi_#varname#_as_array == NULL) ... else of #varname# */',
            {l_not(l_or(isintent_out, isintent_hide)): """\
    if((PyObject *)capi_#varname#_as_array!=#varname#_capi) {
        Py_XDECREF(capi_#varname#_as_array); }"""},
            {l_and(isintent_hide, l_not(isintent_out))
                   : """        Py_XDECREF(capi_#varname#_as_array);"""},
            {hasinitvalue: '    }  /*if (f2py_success) of #varname# init*/'},
        ],
        '_check': isarray,
        '_depend': ''
    },
    # Scalararray
    {  # Common
        '_check': l_and(isarray, l_not(iscomplexarray))
    }, {  # Not hidden
        '_check': l_and(isarray, l_not(iscomplexarray), isintent_nothide)
    },
    # Integer*1 array
    {'need': '#ctype#',
     '_check': isint1array,
     '_depend': ''
     },
    # Integer*-1 array
    {'need': '#ctype#',
     '_check': isunsigned_chararray,
     '_depend': ''
     },
    # Integer*-2 array
    {'need': '#ctype#',
     '_check': isunsigned_shortarray,
     '_depend': ''
     },
    # Integer*-8 array
    {'need': '#ctype#',
     '_check': isunsigned_long_longarray,
     '_depend': ''
     },
    # Complexarray
    {'need': '#ctype#',
     '_check': iscomplexarray,
     '_depend': ''
     },
    # Character
    {
        'need': 'string',
        '_check': ischaracter,
    },
    # Character array
    {
        'need': 'string',
        '_check': ischaracterarray,
    },
    # Stringarray
    {
        'callfortranappend': {isarrayofstrings: 'flen(#varname#),'},
        'need': 'string',
        '_check': isstringarray
    }
]

################# Rules for checking ###############

check_rules = [
    {
        'frompyobj': {debugcapi: '    fprintf(stderr,\"debug-capi:Checking `#check#\'\\n\");'},
        'need': 'len..'
    }, {
        'frompyobj': '    CHECKSCALAR(#check#,\"#check#\",\"#nth# #varname#\",\"#varshowvalue#\",#varname#) {',
        'cleanupfrompyobj': '    } /*CHECKSCALAR(#check#)*/',
        'need': 'CHECKSCALAR',
        '_check': l_and(isscalar, l_not(iscomplex)),
        '_break': ''
    }, {
        'frompyobj': '    CHECKSTRING(#check#,\"#check#\",\"#nth# #varname#\",\"#varshowvalue#\",#varname#) {',
        'cleanupfrompyobj': '    } /*CHECKSTRING(#check#)*/',
        'need': 'CHECKSTRING',
        '_check': isstring,
        '_break': ''
    }, {
        'need': 'CHECKARRAY',
        'frompyobj': '    CHECKARRAY(#check#,\"#check#\",\"#nth# #varname#\") {',
        'cleanupfrompyobj': '    } /*CHECKARRAY(#check#)*/',
        '_check': isarray,
        '_break': ''
    }, {
        'need': 'CHECKGENERIC',
        'frompyobj': '    CHECKGENERIC(#check#,\"#check#\",\"#nth# #varname#\") {',
        'cleanupfrompyobj': '    } /*CHECKGENERIC(#check#)*/',
    }
]

########## Applying the rules. No need to modify what follows #############

#################### Build C/API module #######################


def buildmodule(m, um):
    """
    Return
    """
    outmess('    Building module "%s"...\n' % (m['name']))
    ret = {}
    mod_rules = defmod_rules[:]
    vrd = capi_maps.modsign2map(m)
    rd = dictappend({'f2py_version': f2py_version}, vrd)
    funcwrappers = []
    funcwrappers2 = []  # F90 codes
    for n in m['interfaced']:
        nb = None
        for bi in m['body']:
            if bi['block'] not in ['interface', 'abstract interface']:
                errmess('buildmodule: Expected interface block. Skipping.\n')
                continue
            for b in bi['body']:
                if b['name'] == n:
                    nb = b
                    break

        if not nb:
            print(
                'buildmodule: Could not find the body of interfaced routine "%s". Skipping.\n' % (n), file=sys.stderr)
            continue
        nb_list = [nb]
        if 'entry' in nb:
            for k, a in nb['entry'].items():
                nb1 = copy.deepcopy(nb)
                del nb1['entry']
                nb1['name'] = k
                nb1['args'] = a
                nb_list.append(nb1)
        for nb in nb_list:
            # requiresf90wrapper must be called before buildapi as it
            # rewrites assumed shape arrays as automatic arrays.
            isf90 = requiresf90wrapper(nb)
            # options is in scope here
            if options['emptygen']:
                b_path = options['buildpath']
                m_name = vrd['modulename']
                outmess('    Generating possibly empty wrappers"\n')
                Path(f"{b_path}/{vrd['coutput']}").touch()
                if isf90:
                    # f77 + f90 wrappers
                    outmess(f'    Maybe empty "{m_name}-f2pywrappers2.f90"\n')
                    Path(f'{b_path}/{m_name}-f2pywrappers2.f90').touch()
                    outmess(f'    Maybe empty "{m_name}-f2pywrappers.f"\n')
                    Path(f'{b_path}/{m_name}-f2pywrappers.f').touch()
                else:
                    # only f77 wrappers
                    outmess(f'    Maybe empty "{m_name}-f2pywrappers.f"\n')
                    Path(f'{b_path}/{m_name}-f2pywrappers.f').touch()
            api, wrap = buildapi(nb)
            if wrap:
                if isf90:
                    funcwrappers2.append(wrap)
                else:
                    funcwrappers.append(wrap)
            ar = applyrules(api, vrd)
            rd = dictappend(rd, ar)

    # Construct COMMON block support
    cr, wrap = common_rules.buildhooks(m)
    if wrap:
        funcwrappers.append(wrap)
    ar = applyrules(cr, vrd)
    rd = dictappend(rd, ar)

    # Construct F90 module support
    mr, wrap = f90mod_rules.buildhooks(m)
    if wrap:
        funcwrappers2.append(wrap)
    ar = applyrules(mr, vrd)
    rd = dictappend(rd, ar)

    for u in um:
        ar = use_rules.buildusevars(u, m['use'][u['name']])
        rd = dictappend(rd, ar)

    needs = cfuncs.get_needs()
    # Add mapped definitions
    needs['typedefs'] += [cvar for cvar in capi_maps.f2cmap_mapped #
                          if cvar in typedef_need_dict.values()]
    code = {}
    for n in needs.keys():
        code[n] = []
        for k in needs[n]:
            c = ''
            if k in cfuncs.includes0:
                c = cfuncs.includes0[k]
            elif k in cfuncs.includes:
                c = cfuncs.includes[k]
            elif k in cfuncs.userincludes:
                c = cfuncs.userincludes[k]
            elif k in cfuncs.typedefs:
                c = cfuncs.typedefs[k]
            elif k in cfuncs.typedefs_generated:
                c = cfuncs.typedefs_generated[k]
            elif k in cfuncs.cppmacros:
                c = cfuncs.cppmacros[k]
            elif k in cfuncs.cfuncs:
                c = cfuncs.cfuncs[k]
            elif k in cfuncs.callbacks:
                c = cfuncs.callbacks[k]
            elif k in cfuncs.f90modhooks:
                c = cfuncs.f90modhooks[k]
            elif k in cfuncs.commonhooks:
                c = cfuncs.commonhooks[k]
            else:
                errmess('buildmodule: unknown need %s.\n' % (repr(k)))
                continue
            code[n].append(c)
    mod_rules.append(code)
    for r in mod_rules:
        if ('_check' in r and r['_check'](m)) or ('_check' not in r):
            ar = applyrules(r, vrd, m)
            rd = dictappend(rd, ar)
    ar = applyrules(module_rules, rd)

    fn = os.path.join(options['buildpath'], vrd['coutput'])
    ret['csrc'] = fn
    with open(fn, 'w') as f:
        f.write(ar['modulebody'].replace('\t', 2 * ' '))
    outmess('    Wrote C/API module "%s" to file "%s"\n' % (m['name'], fn))

    if options['dorestdoc']:
        fn = os.path.join(
            options['buildpath'], vrd['modulename'] + 'module.rest')
        with open(fn, 'w') as f:
            f.write('.. -*- rest -*-\n')
            f.write('\n'.join(ar['restdoc']))
        outmess('    ReST Documentation is saved to file "%s/%smodule.rest"\n' %
                (options['buildpath'], vrd['modulename']))
    if options['dolatexdoc']:
        fn = os.path.join(
            options['buildpath'], vrd['modulename'] + 'module.tex')
        ret['ltx'] = fn
        with open(fn, 'w') as f:
            f.write(
                '%% This file is auto-generated with f2py (version:%s)\n' % (f2py_version))
            if 'shortlatex' not in options:
                f.write(
                    '\\documentclass{article}\n\\usepackage{a4wide}\n\\begin{document}\n\\tableofcontents\n\n')
                f.write('\n'.join(ar['latexdoc']))
            if 'shortlatex' not in options:
                f.write('\\end{document}')
        outmess('    Documentation is saved to file "%s/%smodule.tex"\n' %
                (options['buildpath'], vrd['modulename']))
    if funcwrappers:
        wn = os.path.join(options['buildpath'], vrd['f2py_wrapper_output'])
        ret['fsrc'] = wn
        with open(wn, 'w') as f:
            f.write('C     -*- fortran -*-\n')
            f.write(
                'C     This file is autogenerated with f2py (version:%s)\n' % (f2py_version))
            f.write(
                'C     It contains Fortran 77 wrappers to fortran functions.\n')
            lines = []
            for l in ('\n\n'.join(funcwrappers) + '\n').split('\n'):
                if 0 <= l.find('!') < 66:
                    # don't split comment lines
                    lines.append(l + '\n')
                elif l and l[0] == ' ':
                    while len(l) >= 66:
                        lines.append(l[:66] + '\n     &')
                        l = l[66:]
                    lines.append(l + '\n')
                else:
                    lines.append(l + '\n')
            lines = ''.join(lines).replace('\n     &\n', '\n')
            f.write(lines)
        outmess('    Fortran 77 wrappers are saved to "%s"\n' % (wn))
    if funcwrappers2:
        wn = os.path.join(
            options['buildpath'], '%s-f2pywrappers2.f90' % (vrd['modulename']))
        ret['fsrc'] = wn
        with open(wn, 'w') as f:
            f.write('!     -*- f90 -*-\n')
            f.write(
                '!     This file is autogenerated with f2py (version:%s)\n' % (f2py_version))
            f.write(
                '!     It contains Fortran 90 wrappers to fortran functions.\n')
            lines = []
            for l in ('\n\n'.join(funcwrappers2) + '\n').split('\n'):
                if 0 <= l.find('!') < 72:
                    # don't split comment lines
                    lines.append(l + '\n')
                elif len(l) > 72 and l[0] == ' ':
                    lines.append(l[:72] + '&\n     &')
                    l = l[72:]
                    while len(l) > 66:
                        lines.append(l[:66] + '&\n     &')
                        l = l[66:]
                    lines.append(l + '\n')
                else:
                    lines.append(l + '\n')
            lines = ''.join(lines).replace('\n     &\n', '\n')
            f.write(lines)
        outmess('    Fortran 90 wrappers are saved to "%s"\n' % (wn))
    return ret

################## Build C/API function #############

stnd = {1: 'st', 2: 'nd', 3: 'rd', 4: 'th', 5: 'th',
        6: 'th', 7: 'th', 8: 'th', 9: 'th', 0: 'th'}


def buildapi(rout):
    rout, wrap = func2subr.assubr(rout)
    args, depargs = getargs2(rout)
    capi_maps.depargs = depargs
    var = rout['vars']

    if ismoduleroutine(rout):
        outmess('            Constructing wrapper function "%s.%s"...\n' %
                (rout['modulename'], rout['name']))
    else:
        outmess('        Constructing wrapper function "%s"...\n' % (rout['name']))
    # Routine
    vrd = capi_maps.routsign2map(rout)
    rd = dictappend({}, vrd)
    for r in rout_rules:
        if ('_check' in r and r['_check'](rout)) or ('_check' not in r):
            ar = applyrules(r, vrd, rout)
            rd = dictappend(rd, ar)

    # Args
    nth, nthk = 0, 0
    savevrd = {}
    for a in args:
        vrd = capi_maps.sign2map(a, var[a])
        if isintent_aux(var[a]):
            _rules = aux_rules
        else:
            _rules = arg_rules
            if not isintent_hide(var[a]):
                if not isoptional(var[a]):
                    nth = nth + 1
                    vrd['nth'] = repr(nth) + stnd[nth % 10] + ' argument'
                else:
                    nthk = nthk + 1
                    vrd['nth'] = repr(nthk) + stnd[nthk % 10] + ' keyword'
            else:
                vrd['nth'] = 'hidden'
        savevrd[a] = vrd
        for r in _rules:
            if '_depend' in r:
                continue
            if ('_check' in r and r['_check'](var[a])) or ('_check' not in r):
                ar = applyrules(r, vrd, var[a])
                rd = dictappend(rd, ar)
                if '_break' in r:
                    break
    for a in depargs:
        if isintent_aux(var[a]):
            _rules = aux_rules
        else:
            _rules = arg_rules
        vrd = savevrd[a]
        for r in _rules:
            if '_depend' not in r:
                continue
            if ('_check' in r and r['_check'](var[a])) or ('_check' not in r):
                ar = applyrules(r, vrd, var[a])
                rd = dictappend(rd, ar)
                if '_break' in r:
                    break
        if 'check' in var[a]:
            for c in var[a]['check']:
                vrd['check'] = c
                ar = applyrules(check_rules, vrd, var[a])
                rd = dictappend(rd, ar)
    if isinstance(rd['cleanupfrompyobj'], list):
        rd['cleanupfrompyobj'].reverse()
    if isinstance(rd['closepyobjfrom'], list):
        rd['closepyobjfrom'].reverse()
    rd['docsignature'] = stripcomma(replace('#docsign##docsignopt##docsignxa#',
                                            {'docsign': rd['docsign'],
                                             'docsignopt': rd['docsignopt'],
                                             'docsignxa': rd['docsignxa']}))
    optargs = stripcomma(replace('#docsignopt##docsignxa#',
                                 {'docsignxa': rd['docsignxashort'],
                                  'docsignopt': rd['docsignoptshort']}
                                 ))
    if optargs == '':
        rd['docsignatureshort'] = stripcomma(
            replace('#docsign#', {'docsign': rd['docsign']}))
    else:
        rd['docsignatureshort'] = replace('#docsign#[#docsignopt#]',
                                          {'docsign': rd['docsign'],
                                           'docsignopt': optargs,
                                           })
    rd['latexdocsignatureshort'] = rd['docsignatureshort'].replace('_', '\\_')
    rd['latexdocsignatureshort'] = rd[
        'latexdocsignatureshort'].replace(',', ', ')
    cfs = stripcomma(replace('#callfortran##callfortranappend#', {
                     'callfortran': rd['callfortran'], 'callfortranappend': rd['callfortranappend']}))
    if len(rd['callfortranappend']) > 1:
        rd['callcompaqfortran'] = stripcomma(replace('#callfortran# 0,#callfortranappend#', {
                                             'callfortran': rd['callfortran'], 'callfortranappend': rd['callfortranappend']}))
    else:
        rd['callcompaqfortran'] = cfs
    rd['callfortran'] = cfs
    if isinstance(rd['docreturn'], list):
        rd['docreturn'] = stripcomma(
            replace('#docreturn#', {'docreturn': rd['docreturn']})) + ' = '
    rd['docstrsigns'] = []
    rd['latexdocstrsigns'] = []
    for k in ['docstrreq', 'docstropt', 'docstrout', 'docstrcbs']:
        if k in rd and isinstance(rd[k], list):
            rd['docstrsigns'] = rd['docstrsigns'] + rd[k]
        k = 'latex' + k
        if k in rd and isinstance(rd[k], list):
            rd['latexdocstrsigns'] = rd['latexdocstrsigns'] + rd[k][0:1] +\
                ['\\begin{description}'] + rd[k][1:] +\
                ['\\end{description}']

    ar = applyrules(routine_rules, rd)
    if ismoduleroutine(rout):
        outmess('              %s\n' % (ar['docshort']))
    else:
        outmess('          %s\n' % (ar['docshort']))
    return ar, wrap


#################### EOF rules.py #######################
```
