## Supplementary software v0.2.1 for "Virtual control arms for paediatric myopia trials: external validation of axial-elongation models": fortranobject.c

```
#define FORTRANOBJECT_C
#include "fortranobject.h"

#ifdef __cplusplus
extern "C" {
#endif

#include <stdarg.h>
#include <stdlib.h>
#include <string.h>

/*
  This file implements: FortranObject, array_from_pyobj, copy_ND_array

  Author: Pearu Peterson <pearu@cens.ioc.ee>
  $Revision: 1.52 $
  $Date: 2005/07/11 07:44:20 $
*/

int
F2PyDict_SetItemString(PyObject *dict, char *name, PyObject *obj)
{
    if (obj == NULL) {
        fprintf(stderr, "Error loading %s\n", name);
        if (PyErr_Occurred()) {
            PyErr_Print();
            PyErr_Clear();
        }
        return -1;
    }
    return PyDict_SetItemString(dict, name, obj);
}

/*
 * Python-only fallback for thread-local callback pointers
 */
void *
F2PySwapThreadLocalCallbackPtr(char *key, void *ptr)
{
    PyObject *local_dict, *value;
    void *prev;

    local_dict = PyThreadState_GetDict();
    if (local_dict == NULL) {
        Py_FatalError(
                "F2PySwapThreadLocalCallbackPtr: PyThreadState_GetDict "
                "failed");
    }

    value = PyDict_GetItemString(local_dict, key);
    if (value != NULL) {
        prev = PyLong_AsVoidPtr(value);
        if (PyErr_Occurred()) {
            Py_FatalError(
                    "F2PySwapThreadLocalCallbackPtr: PyLong_AsVoidPtr failed");
        }
    }
    else {
        prev = NULL;
    }

    value = PyLong_FromVoidPtr((void *)ptr);
    if (value == NULL) {
        Py_FatalError(
                "F2PySwapThreadLocalCallbackPtr: PyLong_FromVoidPtr failed");
    }

    if (PyDict_SetItemString(local_dict, key, value) != 0) {
        Py_FatalError(
                "F2PySwapThreadLocalCallbackPtr: PyDict_SetItemString failed");
    }

    Py_DECREF(value);

    return prev;
}

void *
F2PyGetThreadLocalCallbackPtr(char *key)
{
    PyObject *local_dict, *value;
    void *prev;

    local_dict = PyThreadState_GetDict();
    if (local_dict == NULL) {
        Py_FatalError(
                "F2PyGetThreadLocalCallbackPtr: PyThreadState_GetDict failed");
    }

    value = PyDict_GetItemString(local_dict, key);
    if (value != NULL) {
        prev = PyLong_AsVoidPtr(value);
        if (PyErr_Occurred()) {
            Py_FatalError(
                    "F2PyGetThreadLocalCallbackPtr: PyLong_AsVoidPtr failed");
        }
    }
    else {
        prev = NULL;
    }

    return prev;
}

static PyArray_Descr *
get_descr_from_type_and_elsize(const int type_num, const int elsize)  {
  PyArray_Descr * descr = PyArray_DescrFromType(type_num);
  if (type_num == NPY_STRING) {
    // PyArray_DescrFromType returns descr with elsize = 0.
    PyArray_DESCR_REPLACE(descr);
    if (descr == NULL) {
      return NULL;
    }
    PyDataType_SET_ELSIZE(descr, elsize);
  }
  return descr;
}

/************************* FortranObject *******************************/

typedef PyObject *(*fortranfunc)(PyObject *, PyObject *, PyObject *, void *);

PyObject *
PyFortranObject_New(FortranDataDef *defs, f2py_void_func init)
{
    int i;
    PyFortranObject *fp = NULL;
    PyObject *v = NULL;
    if (init != NULL) { /* Initialize F90 module objects */
        (*(init))();
    }
    fp = PyObject_New(PyFortranObject, &PyFortran_Type);
    if (fp == NULL) {
        return NULL;
    }
    if ((fp->dict = PyDict_New()) == NULL) {
        Py_DECREF(fp);
        return NULL;
    }
    fp->len = 0;
    while (defs[fp->len].name != NULL) {
        fp->len++;
    }
    if (fp->len == 0) {
        goto fail;
    }
    fp->defs = defs;
    for (i = 0; i < fp->len; i++) {
        if (fp->defs[i].rank == -1) { /* Is Fortran routine */
            v = PyFortranObject_NewAsAttr(&(fp->defs[i]));
            if (v == NULL) {
                goto fail;
            }
            PyDict_SetItemString(fp->dict, fp->defs[i].name, v);
            Py_XDECREF(v);
        }
        else if ((fp->defs[i].data) !=
                 NULL) { /* Is Fortran variable or array (not allocatable) */
            PyArray_Descr *
            descr = get_descr_from_type_and_elsize(fp->defs[i].type,
                                                   fp->defs[i].elsize);
            if (descr == NULL) {
                goto fail;
            }
            v = PyArray_NewFromDescr(&PyArray_Type, descr, fp->defs[i].rank,
                                     fp->defs[i].dims.d, NULL, fp->defs[i].data,
                                     NPY_ARRAY_FARRAY, NULL);
            if (v == NULL) {
                Py_DECREF(descr);
                goto fail;
            }
            PyDict_SetItemString(fp->dict, fp->defs[i].name, v);
            Py_XDECREF(v);
        }
    }
    return (PyObject *)fp;
fail:
    Py_XDECREF(fp);
    return NULL;
}

PyObject *
PyFortranObject_NewAsAttr(FortranDataDef *defs)
{ /* used for calling F90 module routines */
    PyFortranObject *fp = NULL;
    fp = PyObject_New(PyFortranObject, &PyFortran_Type);
    if (fp == NULL)
        return NULL;
    if ((fp->dict = PyDict_New()) == NULL) {
        PyObject_Del(fp);
        return NULL;
    }
    fp->len = 1;
    fp->defs = defs;
    if (defs->rank == -1) {
      PyDict_SetItemString(fp->dict, "__name__", PyUnicode_FromFormat("function %s", defs->name));
    } else if (defs->rank == 0) {
      PyDict_SetItemString(fp->dict, "__name__", PyUnicode_FromFormat("scalar %s", defs->name));
    } else {
      PyDict_SetItemString(fp->dict, "__name__", PyUnicode_FromFormat("array %s", defs->name));
    }
    return (PyObject *)fp;
}

/* Fortran methods */

static void
fortran_dealloc(PyFortranObject *fp)
{
    Py_XDECREF(fp->dict);
    PyObject_Del(fp);
}

/* Returns number of bytes consumed from buf, or -1 on error. */
static Py_ssize_t
format_def(char *buf, Py_ssize_t size, FortranDataDef def)
{
    char *p = buf;
    int i;
    npy_intp n;

    n = PyOS_snprintf(p, size, "array(%" NPY_INTP_FMT, def.dims.d[0]);
    if (n < 0 || n >= size) {
        return -1;
    }
    p += n;
    size -= n;

    for (i = 1; i < def.rank; i++) {
        n = PyOS_snprintf(p, size, ",%" NPY_INTP_FMT, def.dims.d[i]);
        if (n < 0 || n >= size) {
            return -1;
        }
        p += n;
        size -= n;
    }

    if (size <= 0) {
        return -1;
    }

    *p++ = ')';
    size--;

    if (def.data == NULL) {
        static const char notalloc[] = ", not allocated";
        if ((size_t)size < sizeof(notalloc)) {
            return -1;
        }
        memcpy(p, notalloc, sizeof(notalloc));
        p += sizeof(notalloc);
        size -= sizeof(notalloc);
    }

    return p - buf;
}

static PyObject *
fortran_doc(FortranDataDef def)
{
    char *buf, *p;
    PyObject *s = NULL;
    Py_ssize_t n, origsize, size = 100;

    if (def.doc != NULL) {
        size += strlen(def.doc);
    }
    origsize = size;
    buf = p = (char *)PyMem_Malloc(size);
    if (buf == NULL) {
        return PyErr_NoMemory();
    }

    if (def.rank == -1) {
        if (def.doc) {
            n = strlen(def.doc);
            if (n > size) {
                goto fail;
            }
            memcpy(p, def.doc, n);
            p += n;
            size -= n;
        }
        else {
            n = PyOS_snprintf(p, size, "%s - no docs available", def.name);
            if (n < 0 || n >= size) {
                goto fail;
            }
            p += n;
            size -= n;
        }
    }
    else {
        PyArray_Descr *d = PyArray_DescrFromType(def.type);
        n = PyOS_snprintf(p, size, "%s : '%c'-", def.name, d->type);
        Py_DECREF(d);
        if (n < 0 || n >= size) {
            goto fail;
        }
        p += n;
        size -= n;

        if (def.data == NULL) {
            n = format_def(p, size, def);
            if (n < 0) {
                goto fail;
            }
            p += n;
            size -= n;
        }
        else if (def.rank > 0) {
            n = format_def(p, size, def);
            if (n < 0) {
                goto fail;
            }
            p += n;
            size -= n;
        }
        else {
            n = strlen("scalar");
            if (size < n) {
                goto fail;
            }
            memcpy(p, "scalar", n);
            p += n;
            size -= n;
        }
    }
    if (size <= 1) {
        goto fail;
    }
    *p++ = '\n';
    size--;

    /* p now points one beyond the last character of the string in buf */
    s = PyUnicode_FromStringAndSize(buf, p - buf);

    PyMem_Free(buf);
    return s;

fail:
    fprintf(stderr,
            "fortranobject.c: fortran_doc: len(p)=%zd>%zd=size:"
            " too long docstring required, increase size\n",
            p - buf, origsize);
    PyMem_Free(buf);
    return NULL;
}

static FortranDataDef *save_def; /* save pointer of an allocatable array */
static void
set_data(char *d, npy_intp *f)
{           /* callback from Fortran */
    if (*f) /* In fortran f=allocated(d) */
        save_def->data = d;
    else
        save_def->data = NULL;
    /* printf("set_data: d=%p,f=%d\n",d,*f); */
}

static PyObject *
fortran_getattr(PyFortranObject *fp, char *name)
{
    int i, j, k, flag;
    if (fp->dict != NULL) {
        PyObject *v = _PyDict_GetItemStringWithError(fp->dict, name);
        if (v == NULL && PyErr_Occurred()) {
            return NULL;
        }
        else if (v != NULL) {
            Py_INCREF(v);
            return v;
        }
    }
    for (i = 0, j = 1; i < fp->len && (j = strcmp(name, fp->defs[i].name));
         i++)
        ;
    if (j == 0)
        if (fp->defs[i].rank != -1) { /* F90 allocatable array */
            if (fp->defs[i].func == NULL)
                return NULL;
            for (k = 0; k < fp->defs[i].rank; ++k) fp->defs[i].dims.d[k] = -1;
            save_def = &fp->defs[i];
            (*(fp->defs[i].func))(&fp->defs[i].rank, fp->defs[i].dims.d,
                                  set_data, &flag);
            if (flag == 2)
                k = fp->defs[i].rank + 1;
            else
                k = fp->defs[i].rank;
            if (fp->defs[i].data != NULL) { /* array is allocated */
                PyObject *v = PyArray_New(
                        &PyArray_Type, k, fp->defs[i].dims.d, fp->defs[i].type,
                        NULL, fp->defs[i].data, 0, NPY_ARRAY_FARRAY, NULL);
                if (v == NULL)
                    return NULL;
                /* Py_INCREF(v); */
                return v;
            }
            else { /* array is not allocated */
                Py_RETURN_NONE;
            }
        }
    if (strcmp(name, "__dict__") == 0) {
        Py_INCREF(fp->dict);
        return fp->dict;
    }
    if (strcmp(name, "__doc__") == 0) {
        PyObject *s = PyUnicode_FromString(""), *s2, *s3;
        for (i = 0; i < fp->len; i++) {
            s2 = fortran_doc(fp->defs[i]);
            s3 = PyUnicode_Concat(s, s2);
            Py_DECREF(s2);
            Py_DECREF(s);
            s = s3;
        }
        if (PyDict_SetItemString(fp->dict, name, s))
            return NULL;
        return s;
    }
    if ((strcmp(name, "_cpointer") == 0) && (fp->len == 1)) {
        PyObject *cobj =
                F2PyCapsule_FromVoidPtr((void *)(fp->defs[0].data), NULL);
        if (PyDict_SetItemString(fp->dict, name, cobj))
            return NULL;
        return cobj;
    }
    PyObject *str, *ret;
    str = PyUnicode_FromString(name);
    ret = PyObject_GenericGetAttr((PyObject *)fp, str);
    Py_DECREF(str);
    return ret;
}

static int
fortran_setattr(PyFortranObject *fp, char *name, PyObject *v)
{
    int i, j, flag;
    PyArrayObject *arr = NULL;
    for (i = 0, j = 1; i < fp->len && (j = strcmp(name, fp->defs[i].name));
         i++)
        ;
    if (j == 0) {
        if (fp->defs[i].rank == -1) {
            PyErr_SetString(PyExc_AttributeError,
                            "over-writing fortran routine");
            return -1;
        }
        if (fp->defs[i].func != NULL) { /* is allocatable array */
            npy_intp dims[F2PY_MAX_DIMS];
            int k;
            save_def = &fp->defs[i];
            if (v != Py_None) { /* set new value (reallocate if needed --
                                   see f2py generated code for more
                                   details ) */
                for (k = 0; k < fp->defs[i].rank; k++) dims[k] = -1;
                if ((arr = array_from_pyobj(fp->defs[i].type, dims,
                                            fp->defs[i].rank, F2PY_INTENT_IN,
                                            v)) == NULL)
                    return -1;
                (*(fp->defs[i].func))(&fp->defs[i].rank, PyArray_DIMS(arr),
                                      set_data, &flag);
            }
            else { /* deallocate */
                for (k = 0; k < fp->defs[i].rank; k++) dims[k] = 0;
                (*(fp->defs[i].func))(&fp->defs[i].rank, dims, set_data,
                                      &flag);
                for (k = 0; k < fp->defs[i].rank; k++) dims[k] = -1;
            }
            memcpy(fp->defs[i].dims.d, dims,
                   fp->defs[i].rank * sizeof(npy_intp));
        }
        else { /* not allocatable array */
            if ((arr = array_from_pyobj(fp->defs[i].type, fp->defs[i].dims.d,
                                        fp->defs[i].rank, F2PY_INTENT_IN,
                                        v)) == NULL)
                return -1;
        }
        if (fp->defs[i].data !=
            NULL) { /* copy Python object to Fortran array */
            npy_intp s = PyArray_MultiplyList(fp->defs[i].dims.d,
                                              PyArray_NDIM(arr));
            if (s == -1)
                s = PyArray_MultiplyList(PyArray_DIMS(arr), PyArray_NDIM(arr));
            if (s < 0 || (memcpy(fp->defs[i].data, PyArray_DATA(arr),
                                 s * PyArray_ITEMSIZE(arr))) == NULL) {
                if ((PyObject *)arr != v) {
                    Py_DECREF(arr);
                }
                return -1;
            }
            if ((PyObject *)arr != v) {
                Py_DECREF(arr);
            }
        }
        else
            return (fp->defs[i].func == NULL ? -1 : 0);
        return 0; /* successful */
    }
    if (fp->dict == NULL) {
        fp->dict = PyDict_New();
        if (fp->dict == NULL)
            return -1;
    }
    if (v == NULL) {
        int rv = PyDict_DelItemString(fp->dict, name);
        if (rv < 0)
            PyErr_SetString(PyExc_AttributeError,
                            "delete non-existing fortran attribute");
        return rv;
    }
    else
        return PyDict_SetItemString(fp->dict, name, v);
}

static PyObject *
fortran_call(PyFortranObject *fp, PyObject *arg, PyObject *kw)
{
    int i = 0;
    /*  printf("fortran call
        name=%s,func=%p,data=%p,%p\n",fp->defs[i].name,
        fp->defs[i].func,fp->defs[i].data,&fp->defs[i].data); */
    if (fp->defs[i].rank == -1) { /* is Fortran routine */
        if (fp->defs[i].func == NULL) {
            PyErr_Format(PyExc_RuntimeError, "no function to call");
            return NULL;
        }
        else if (fp->defs[i].data == NULL)
            /* dummy routine */
            return (*((fortranfunc)(fp->defs[i].func)))((PyObject *)fp, arg,
                                                        kw, NULL);
        else
            return (*((fortranfunc)(fp->defs[i].func)))(
                    (PyObject *)fp, arg, kw, (void *)fp->defs[i].data);
    }
    PyErr_Format(PyExc_TypeError, "this fortran object is not callable");
    return NULL;
}

static PyObject *
fortran_repr(PyFortranObject *fp)
{
    PyObject *name = NULL, *repr = NULL;
    name = PyObject_GetAttrString((PyObject *)fp, "__name__");
    PyErr_Clear();
    if (name != NULL && PyUnicode_Check(name)) {
        repr = PyUnicode_FromFormat("<fortran %U>", name);
    }
    else {
        repr = PyUnicode_FromString("<fortran object>");
    }
    Py_XDECREF(name);
    return repr;
}

PyTypeObject PyFortran_Type = {
        PyVarObject_HEAD_INIT(NULL, 0).tp_name = "fortran",
        .tp_basicsize = sizeof(PyFortranObject),
        .tp_dealloc = (destructor)fortran_dealloc,
        .tp_getattr = (getattrfunc)fortran_getattr,
        .tp_setattr = (setattrfunc)fortran_setattr,
        .tp_repr = (reprfunc)fortran_repr,
        .tp_call = (ternaryfunc)fortran_call,
};

/************************* f2py_report_atexit *******************************/

#ifdef F2PY_REPORT_ATEXIT
static int passed_time = 0;
static int passed_counter = 0;
static int passed_call_time = 0;
static struct timeb start_time;
static struct timeb stop_time;
static struct timeb start_call_time;
static struct timeb stop_call_time;
static int cb_passed_time = 0;
static int cb_passed_counter = 0;
static int cb_passed_call_time = 0;
static struct timeb cb_start_time;
static struct timeb cb_stop_time;
static struct timeb cb_start_call_time;
static struct timeb cb_stop_call_time;

extern void
f2py_start_clock(void)
{
    ftime(&start_time);
}
extern void
f2py_start_call_clock(void)
{
    f2py_stop_clock();
    ftime(&start_call_time);
}
extern void
f2py_stop_clock(void)
{
    ftime(&stop_time);
    passed_time += 1000 * (stop_time.time - start_time.time);
    passed_time += stop_time.millitm - start_time.millitm;
}
extern void
f2py_stop_call_clock(void)
{
    ftime(&stop_call_time);
    passed_call_time += 1000 * (stop_call_time.time - start_call_time.time);
    passed_call_time += stop_call_time.millitm - start_call_time.millitm;
    passed_counter += 1;
    f2py_start_clock();
}

extern void
f2py_cb_start_clock(void)
{
    ftime(&cb_start_time);
}
extern void
f2py_cb_start_call_clock(void)
{
    f2py_cb_stop_clock();
    ftime(&cb_start_call_time);
}
extern void
f2py_cb_stop_clock(void)
{
    ftime(&cb_stop_time);
    cb_passed_time += 1000 * (cb_stop_time.time - cb_start_time.time);
    cb_passed_time += cb_stop_time.millitm - cb_start_time.millitm;
}
extern void
f2py_cb_stop_call_clock(void)
{
    ftime(&cb_stop_call_time);
    cb_passed_call_time +=
            1000 * (cb_stop_call_time.time - cb_start_call_time.time);
    cb_passed_call_time +=
            cb_stop_call_time.millitm - cb_start_call_time.millitm;
    cb_passed_counter += 1;
    f2py_cb_start_clock();
}

static int f2py_report_on_exit_been_here = 0;
extern void
f2py_report_on_exit(int exit_flag, void *name)
{
    if (f2py_report_on_exit_been_here) {
        fprintf(stderr, "             %s\n", (char *)name);
        return;
    }
    f2py_report_on_exit_been_here = 1;
    fprintf(stderr, "                      /-----------------------\\\n");
    fprintf(stderr, "                     < F2PY performance report >\n");
    fprintf(stderr, "                      \\-----------------------/\n");
    fprintf(stderr, "Overall time spent in ...\n");
    fprintf(stderr, "(a) wrapped (Fortran/C) functions           : %8d msec\n",
            passed_call_time);
    fprintf(stderr, "(b) f2py interface,           %6d calls  : %8d msec\n",
            passed_counter, passed_time);
    fprintf(stderr, "(c) call-back (Python) functions            : %8d msec\n",
            cb_passed_call_time);
    fprintf(stderr, "(d) f2py call-back interface, %6d calls  : %8d msec\n",
            cb_passed_counter, cb_passed_time);

    fprintf(stderr,
            "(e) wrapped (Fortran/C) functions (actual) : %8d msec\n\n",
            passed_call_time - cb_passed_call_time - cb_passed_time);
    fprintf(stderr,
            "Use -DF2PY_REPORT_ATEXIT_DISABLE to disable this message.\n");
    fprintf(stderr, "Exit status: %d\n", exit_flag);
    fprintf(stderr, "Modules    : %s\n", (char *)name);
}
#endif

/********************** report on array copy ****************************/

#ifdef F2PY_REPORT_ON_ARRAY_COPY
static void
f2py_report_on_array_copy(PyArrayObject *arr)
{
    const npy_intp arr_size = PyArray_Size((PyObject *)arr);
    if (arr_size > F2PY_REPORT_ON_ARRAY_COPY) {
        fprintf(stderr,
                "copied an array: size=%ld, elsize=%" NPY_INTP_FMT "\n",
                arr_size, (npy_intp)PyArray_ITEMSIZE(arr));
    }
}
static void
f2py_report_on_array_copy_fromany(void)
{
    fprintf(stderr, "created an array from object\n");
}

#define F2PY_REPORT_ON_ARRAY_COPY_FROMARR \
    f2py_report_on_array_copy((PyArrayObject *)arr)
#define F2PY_REPORT_ON_ARRAY_COPY_FROMANY f2py_report_on_array_copy_fromany()
#else
#define F2PY_REPORT_ON_ARRAY_COPY_FROMARR
#define F2PY_REPORT_ON_ARRAY_COPY_FROMANY
#endif

/************************* array_from_obj *******************************/

/*
 * File: array_from_pyobj.c
 *
 * Description:
 * ------------
 * Provides array_from_pyobj function that returns a contiguous array
 * object with the given dimensions and required storage order, either
 * in row-major (C) or column-major (Fortran) order. The function
 * array_from_pyobj is very flexible about its Python object argument
 * that can be any number, list, tuple, or array.
 *
 * array_from_pyobj is used in f2py generated Python extension
 * modules.
 *
 * Author: Pearu Peterson <pearu@cens.ioc.ee>
 * Created: 13-16 January 2002
 * $Id: fortranobject.c,v 1.52 2005/07/11 07:44:20 pearu Exp $
 */

static int check_and_fix_dimensions(const PyArrayObject* arr,
                                    const int rank,
                                    npy_intp *dims,
                                    const char *errmess);

static int
find_first_negative_dimension(const int rank, const npy_intp *dims)
{
    int i;
    for (i = 0; i < rank; ++i) {
        if (dims[i] < 0) {
            return i;
        }
    }
    return -1;
}

#ifdef DEBUG_COPY_ND_ARRAY
void
dump_dims(int rank, npy_intp const *dims)
{
    int i;
    printf("[");
    for (i = 0; i < rank; ++i) {
        printf("%3" NPY_INTP_FMT, dims[i]);
    }
    printf("]\n");
}
void
dump_attrs(const PyArrayObject *obj)
{
    const PyArrayObject_fields *arr = (const PyArrayObject_fields *)obj;
    int rank = PyArray_NDIM(arr);
    npy_intp size = PyArray_Size((PyObject *)arr);
    printf("\trank = %d, flags = %d, size = %" NPY_INTP_FMT "\n", rank,
           arr->flags, size);
    printf("\tstrides = ");
    dump_dims(rank, arr->strides);
    printf("\tdimensions = ");
    dump_dims(rank, arr->dimensions);
}
#endif

#define SWAPTYPE(a, b, t) \
    {                     \
        t c;              \
        c = (a);          \
        (a) = (b);        \
        (b) = c;          \
    }

static int
swap_arrays(PyArrayObject *obj1, PyArrayObject *obj2)
{
    PyArrayObject_fields *arr1 = (PyArrayObject_fields *)obj1,
                         *arr2 = (PyArrayObject_fields *)obj2;
    SWAPTYPE(arr1->data, arr2->data, char *);
    SWAPTYPE(arr1->nd, arr2->nd, int);
    SWAPTYPE(arr1->dimensions, arr2->dimensions, npy_intp *);
    SWAPTYPE(arr1->strides, arr2->strides, npy_intp *);
    SWAPTYPE(arr1->base, arr2->base, PyObject *);
    SWAPTYPE(arr1->descr, arr2->descr, PyArray_Descr *);
    SWAPTYPE(arr1->flags, arr2->flags, int);
    /* SWAPTYPE(arr1->weakreflist,arr2->weakreflist,PyObject*); */
    return 0;
}

#define ARRAY_ISCOMPATIBLE(arr,type_num)                                \
    ((PyArray_ISINTEGER(arr) && PyTypeNum_ISINTEGER(type_num)) ||     \
     (PyArray_ISFLOAT(arr) && PyTypeNum_ISFLOAT(type_num)) ||         \
     (PyArray_ISCOMPLEX(arr) && PyTypeNum_ISCOMPLEX(type_num)) ||     \
     (PyArray_ISBOOL(arr) && PyTypeNum_ISBOOL(type_num)) ||           \
     (PyArray_ISSTRING(arr) && PyTypeNum_ISSTRING(type_num)))

static int
get_elsize(PyObject *obj) {
  /*
    get_elsize determines array itemsize from a Python object.  Returns
    elsize if successful, -1 otherwise.

    Supported types of the input are: numpy.ndarray, bytes, str, tuple,
    list.
  */

  if (PyArray_Check(obj)) {
    return PyArray_ITEMSIZE((PyArrayObject *)obj);
  } else if (PyBytes_Check(obj)) {
    return PyBytes_GET_SIZE(obj);
  } else if (PyUnicode_Check(obj)) {
    return PyUnicode_GET_LENGTH(obj);
  } else if (PySequence_Check(obj)) {
    PyObject* fast = PySequence_Fast(obj, "f2py:fortranobject.c:get_elsize");
    if (fast != NULL) {
      Py_ssize_t i, n = PySequence_Fast_GET_SIZE(fast);
      int sz, elsize = 0;
      for (i=0; i<n; i++) {
        sz = get_elsize(PySequence_Fast_GET_ITEM(fast, i) /* borrowed */);
        if (sz > elsize) {
          elsize = sz;
        }
      }
      Py_DECREF(fast);
      return elsize;
    }
  }
  return -1;
}

extern PyArrayObject *
ndarray_from_pyobj(const int type_num,
                   const int elsize_,
                   npy_intp *dims,
                   const int rank,
                   const int intent,
                   PyObject *obj,
                   const char *errmess) {
    /*
     * Return an array with given element type and shape from a Python
     * object while taking into account the usage intent of the array.
     *
     * - element type is defined by type_num and elsize
     * - shape is defined by dims and rank
     *
     * ndarray_from_pyobj is used to convert Python object arguments
     * to numpy ndarrays with given type and shape that data is passed
     * to interfaced Fortran or C functions.
     *
     * errmess (if not NULL), contains a prefix of an error message
     * for an exception to be triggered within this function.
     *
     * Negative elsize value means that elsize is to be determined
     * from the Python object in runtime.
     *
     * Note on strings
     * ---------------
     *
     * String type (type_num == NPY_STRING) does not have fixed
     * element size and, by default, the type object sets it to
     * 0. Therefore, for string types, one has to use elsize
     * argument. For other types, elsize value is ignored.
     *
     * NumPy defines the type of a fixed-width string as
     * dtype('S<width>'). In addition, there is also dtype('c'), that
     * appears as dtype('S1') (these have the same type_num value),
     * but is actually different (.char attribute is either 'S' or
     * 'c', respectively).
     *
     * In Fortran, character arrays and strings are different
     * concepts.  The relation between Fortran types, NumPy dtypes,
     * and type_num-elsize pairs, is defined as follows:
     *
     * character*5 foo     | dtype('S5')  | elsize=5, shape=()
     * character(5) foo    | dtype('S1')  | elsize=1, shape=(5)
     * character*5 foo(n)  | dtype('S5')  | elsize=5, shape=(n,)
     * character(5) foo(n) | dtype('S1')  | elsize=1, shape=(5, n)
     * character*(*) foo   | dtype('S')   | elsize=-1, shape=()
     *
     * Note about reference counting
     * -----------------------------
     *
     * If the caller returns the array to Python, it must be done with
     * Py_BuildValue("N",arr).  Otherwise, if obj!=arr then the caller
     * must call Py_DECREF(arr).
     *
     * Note on intent(cache,out,..)
     * ----------------------------
     * Don't expect correct data when returning intent(cache) array.
     *
     */
    char mess[F2PY_MESSAGE_BUFFER_SIZE];
    PyArrayObject *arr = NULL;
    int elsize = (elsize_ < 0 ? get_elsize(obj) : elsize_);
    if (elsize < 0) {
      if (errmess != NULL) {
        strcpy(mess, errmess);
      }
      sprintf(mess + strlen(mess),
              " -- failed to determine element size from %s",
              Py_TYPE(obj)->tp_name);
      PyErr_SetString(PyExc_SystemError, mess);
      return NULL;
    }
    PyArray_Descr * descr = get_descr_from_type_and_elsize(type_num, elsize);  // new reference
    if (descr == NULL) {
      return NULL;
    }
    elsize = PyDataType_ELSIZE(descr);
    if ((intent & F2PY_INTENT_HIDE)
        || ((intent & F2PY_INTENT_CACHE) && (obj == Py_None))
        || ((intent & F2PY_OPTIONAL) && (obj == Py_None))
        ) {
        /* intent(cache), optional, intent(hide) */
        int ineg = find_first_negative_dimension(rank, dims);
        if (ineg >= 0) {
            int i;
            strcpy(mess, "failed to create intent(cache|hide)|optional array"
                   "-- must have defined dimensions but got (");
            for(i = 0; i < rank; ++i)
                sprintf(mess + strlen(mess), "%" NPY_INTP_FMT ",", dims[i]);
            strcat(mess, ")");
            PyErr_SetString(PyExc_ValueError, mess);
            Py_DECREF(descr);
            return NULL;
        }
        arr = (PyArrayObject *)                                      \
          PyArray_NewFromDescr(&PyArray_Type, descr, rank, dims,
                               NULL, NULL, !(intent & F2PY_INTENT_C), NULL);
        if (arr == NULL) {
          Py_DECREF(descr);
          return NULL;
        }
        if (PyArray_ITEMSIZE(arr) != elsize) {
          strcpy(mess, "failed to create intent(cache|hide)|optional array");
          sprintf(mess+strlen(mess)," -- expected elsize=%d got %" NPY_INTP_FMT, elsize, (npy_intp)PyArray_ITEMSIZE(arr));
          PyErr_SetString(PyExc_ValueError,mess);
          Py_DECREF(arr);
          return NULL;
        }
        if (!(intent & F2PY_INTENT_CACHE)) {
          PyArray_FILLWBYTE(arr, 0);
        }
        return arr;
    }

    if (PyArray_Check(obj)) {
        arr = (PyArrayObject *)obj;
        if (intent & F2PY_INTENT_CACHE) {
            /* intent(cache) */
            if (PyArray_ISONESEGMENT(arr)
                && PyArray_ITEMSIZE(arr) >= elsize) {
                if (check_and_fix_dimensions(arr, rank, dims, errmess)) {
                  Py_DECREF(descr);
                  return NULL;
                }
                if (intent & F2PY_INTENT_OUT)
                  Py_INCREF(arr);
                Py_DECREF(descr);
                return arr;
            }
            strcpy(mess, "failed to initialize intent(cache) array");
            if (!PyArray_ISONESEGMENT(arr))
                strcat(mess, " -- input must be in one segment");
            if (PyArray_ITEMSIZE(arr) < elsize)
                sprintf(mess + strlen(mess),
                        " -- expected at least elsize=%d but got "
                        "%" NPY_INTP_FMT,
                        elsize, (npy_intp)PyArray_ITEMSIZE(arr));
            PyErr_SetString(PyExc_ValueError, mess);
            Py_DECREF(descr);
            return NULL;
        }

        /* here we have always intent(in) or intent(inout) or intent(inplace)
         */

        if (check_and_fix_dimensions(arr, rank, dims, errmess)) {
          Py_DECREF(descr);
          return NULL;
        }
        /*
        printf("intent alignment=%d\n", F2PY_GET_ALIGNMENT(intent));
        printf("alignment check=%d\n", F2PY_CHECK_ALIGNMENT(arr, intent));
        int i;
        for (i=1;i<=16;i++)
          printf("i=%d isaligned=%d\n", i, ARRAY_ISALIGNED(arr, i));
        */
        if ((! (intent & F2PY_INTENT_COPY)) &&
            PyArray_ITEMSIZE(arr) == elsize &&
            ARRAY_ISCOMPATIBLE(arr,type_num) &&
            F2PY_CHECK_ALIGNMENT(arr, intent)) {
            if ((intent & F2PY_INTENT_INOUT || intent & F2PY_INTENT_INPLACE)
              ? ((intent & F2PY_INTENT_C) ? PyArray_ISCARRAY(arr) : PyArray_ISFARRAY(arr))
              : ((intent & F2PY_INTENT_C) ? PyArray_ISCARRAY_RO(arr) : PyArray_ISFARRAY_RO(arr))) {
                if ((intent & F2PY_INTENT_OUT)) {
                    Py_INCREF(arr);
                }
                /* Returning input array */
                Py_DECREF(descr);
                return arr;
            }
        }
        if (intent & F2PY_INTENT_INOUT) {
            strcpy(mess, "failed to initialize intent(inout) array");
            /* Must use PyArray_IS*ARRAY because intent(inout) requires
             * writable input */
            if ((intent & F2PY_INTENT_C) && !PyArray_ISCARRAY(arr))
                strcat(mess, " -- input not contiguous");
            if (!(intent & F2PY_INTENT_C) && !PyArray_ISFARRAY(arr))
                strcat(mess, " -- input not fortran contiguous");
            if (PyArray_ITEMSIZE(arr) != elsize)
                sprintf(mess + strlen(mess),
                        " -- expected elsize=%d but got %" NPY_INTP_FMT,
                        elsize,
                        (npy_intp)PyArray_ITEMSIZE(arr)
                        );
            if (!(ARRAY_ISCOMPATIBLE(arr, type_num))) {
                sprintf(mess + strlen(mess),
                        " -- input '%c' not compatible to '%c'",
                        PyArray_DESCR(arr)->type, descr->type);
            }
            if (!(F2PY_CHECK_ALIGNMENT(arr, intent)))
                sprintf(mess + strlen(mess), " -- input not %d-aligned",
                        F2PY_GET_ALIGNMENT(intent));
            PyErr_SetString(PyExc_ValueError, mess);
            Py_DECREF(descr);
            return NULL;
        }

        /* here we have always intent(in) or intent(inplace) */

        {
          PyArrayObject * retarr = (PyArrayObject *)                    \
            PyArray_NewFromDescr(&PyArray_Type, descr, PyArray_NDIM(arr), PyArray_DIMS(arr),
                                 NULL, NULL, !(intent & F2PY_INTENT_C), NULL);
          if (retarr==NULL) {
            Py_DECREF(descr);
            return NULL;
          }
          F2PY_REPORT_ON_ARRAY_COPY_FROMARR;
          if (PyArray_CopyInto(retarr, arr)) {
            Py_DECREF(retarr);
            return NULL;
          }
          if (intent & F2PY_INTENT_INPLACE) {
            if (swap_arrays(arr,retarr)) {
              Py_DECREF(retarr);
              return NULL; /* XXX: set exception */
            }
            Py_XDECREF(retarr);
            if (intent & F2PY_INTENT_OUT)
              Py_INCREF(arr);
          } else {
            arr = retarr;
          }
        }
        return arr;
    }

    if ((intent & F2PY_INTENT_INOUT) || (intent & F2PY_INTENT_INPLACE) ||
        (intent & F2PY_INTENT_CACHE)) {
        PyErr_Format(PyExc_TypeError,
                     "failed to initialize intent(inout|inplace|cache) "
                     "array, input '%s' object is not an array",
                     Py_TYPE(obj)->tp_name);
        Py_DECREF(descr);
        return NULL;
    }

    {
        F2PY_REPORT_ON_ARRAY_COPY_FROMANY;
        arr = (PyArrayObject *)PyArray_FromAny(
                obj, descr, 0, 0,
                ((intent & F2PY_INTENT_C) ? NPY_ARRAY_CARRAY
                                          : NPY_ARRAY_FARRAY) |
                        NPY_ARRAY_FORCECAST,
                NULL);
        // Warning: in the case of NPY_STRING, PyArray_FromAny may
        // reset descr->elsize, e.g. dtype('S0') becomes dtype('S1').
        if (arr == NULL) {
          Py_DECREF(descr);
          return NULL;
        }
        if (type_num != NPY_STRING && PyArray_ITEMSIZE(arr) != elsize) {
          // This is internal sanity tests: elsize has been set to
          // descr->elsize in the beginning of this function.
          strcpy(mess, "failed to initialize intent(in) array");
          sprintf(mess + strlen(mess),
                  " -- expected elsize=%d got %" NPY_INTP_FMT, elsize,
                  (npy_intp)PyArray_ITEMSIZE(arr));
          PyErr_SetString(PyExc_ValueError, mess);
          Py_DECREF(arr);
          return NULL;
        }
        if (check_and_fix_dimensions(arr, rank, dims, errmess)) {
          Py_DECREF(arr);
          return NULL;
        }
        return arr;
    }
}

extern PyArrayObject *
array_from_pyobj(const int type_num,
                                npy_intp *dims,
                                const int rank,
                                const int intent,
                                PyObject *obj) {
  /*
    Same as ndarray_from_pyobj but with elsize determined from type,
    if possible. Provided for backward compatibility.
   */
  PyArray_Descr* descr = PyArray_DescrFromType(type_num);
  int elsize = PyDataType_ELSIZE(descr);
  Py_DECREF(descr);
  return ndarray_from_pyobj(type_num, elsize, dims, rank, intent, obj, NULL);
}

/*****************************************/
/* Helper functions for array_from_pyobj */
/*****************************************/

static int
check_and_fix_dimensions(const PyArrayObject* arr, const int rank,
                         npy_intp *dims, const char *errmess)
{
    /*
     * This function fills in blanks (that are -1's) in dims list using
     * the dimensions from arr. It also checks that non-blank dims will
     * match with the corresponding values in arr dimensions.
     *
     * Returns 0 if the function is successful.
     *
     * If an error condition is detected, an exception is set and 1 is
     * returned.
     */
    char mess[F2PY_MESSAGE_BUFFER_SIZE];
    const npy_intp arr_size =
            (PyArray_NDIM(arr)) ? PyArray_Size((PyObject *)arr) : 1;
#ifdef DEBUG_COPY_ND_ARRAY
    dump_attrs(arr);
    printf("check_and_fix_dimensions:init: dims=");
    dump_dims(rank, dims);
#endif
    if (rank > PyArray_NDIM(arr)) { /* [1,2] -> [[1],[2]]; 1 -> [[1]]  */
        npy_intp new_size = 1;
        int free_axe = -1;
        int i;
        npy_intp d;
        /* Fill dims where -1 or 0; check dimensions; calc new_size; */
        for (i = 0; i < PyArray_NDIM(arr); ++i) {
            d = PyArray_DIM(arr, i);
            if (dims[i] >= 0) {
                if (d > 1 && dims[i] != d) {
                    PyErr_Format(
                            PyExc_ValueError,
                            "%d-th dimension must be fixed to %" NPY_INTP_FMT
                            " but got %" NPY_INTP_FMT "\n",
                            i, dims[i], d);
                    return 1;
                }
                if (!dims[i])
                    dims[i] = 1;
            }
            else {
                dims[i] = d ? d : 1;
            }
            new_size *= dims[i];
        }
        for (i = PyArray_NDIM(arr); i < rank; ++i)
            if (dims[i] > 1) {
                PyErr_Format(PyExc_ValueError,
                             "%d-th dimension must be %" NPY_INTP_FMT
                             " but got 0 (not defined).\n",
                             i, dims[i]);
                return 1;
            }
            else if (free_axe < 0)
                free_axe = i;
            else
                dims[i] = 1;
        if (free_axe >= 0) {
            dims[free_axe] = arr_size / new_size;
            new_size *= dims[free_axe];
        }
        if (new_size != arr_size) {
            PyErr_Format(PyExc_ValueError,
                         "unexpected array size: new_size=%" NPY_INTP_FMT
                         ", got array with arr_size=%" NPY_INTP_FMT
                         " (maybe too many free indices)\n",
                         new_size, arr_size);
            return 1;
        }
    }
    else if (rank == PyArray_NDIM(arr)) {
        npy_intp new_size = 1;
        int i;
        npy_intp d;
        for (i = 0; i < rank; ++i) {
            d = PyArray_DIM(arr, i);
            if (dims[i] >= 0) {
                if (d > 1 && d != dims[i]) {
                    if (errmess != NULL) {
                        strcpy(mess, errmess);
                    }
                    sprintf(mess + strlen(mess),
                            " -- %d-th dimension must be fixed to %"
                            NPY_INTP_FMT " but got %" NPY_INTP_FMT,
                            i, dims[i], d);
                    PyErr_SetString(PyExc_ValueError, mess);
                    return 1;
                }
                if (!dims[i])
                    dims[i] = 1;
            }
            else
                dims[i] = d;
            new_size *= dims[i];
        }
        if (new_size != arr_size) {
            PyErr_Format(PyExc_ValueError,
                         "unexpected array size: new_size=%" NPY_INTP_FMT
                         ", got array with arr_size=%" NPY_INTP_FMT "\n",
                         new_size, arr_size);
            return 1;
        }
    }
    else { /* [[1,2]] -> [[1],[2]] */
        int i, j;
        npy_intp d;
        int effrank;
        npy_intp size;
        for (i = 0, effrank = 0; i < PyArray_NDIM(arr); ++i)
            if (PyArray_DIM(arr, i) > 1)
                ++effrank;
        if (dims[rank - 1] >= 0)
            if (effrank > rank) {
                PyErr_Format(PyExc_ValueError,
                             "too many axes: %d (effrank=%d), "
                             "expected rank=%d\n",
                             PyArray_NDIM(arr), effrank, rank);
                return 1;
            }

        for (i = 0, j = 0; i < rank; ++i) {
            while (j < PyArray_NDIM(arr) && PyArray_DIM(arr, j) < 2) ++j;
            if (j >= PyArray_NDIM(arr))
                d = 1;
            else
                d = PyArray_DIM(arr, j++);
            if (dims[i] >= 0) {
                if (d > 1 && d != dims[i]) {
                    if (errmess != NULL) {
                        strcpy(mess, errmess);
                    }
                    sprintf(mess + strlen(mess),
                            " -- %d-th dimension must be fixed to %"
                            NPY_INTP_FMT " but got %" NPY_INTP_FMT
                            " (real index=%d)\n",
                            i, dims[i], d, j-1);
                    PyErr_SetString(PyExc_ValueError, mess);
                    return 1;
                }
                if (!dims[i])
                    dims[i] = 1;
            }
            else
                dims[i] = d;
        }

        for (i = rank; i < PyArray_NDIM(arr);
             ++i) { /* [[1,2],[3,4]] -> [1,2,3,4] */
            while (j < PyArray_NDIM(arr) && PyArray_DIM(arr, j) < 2) ++j;
            if (j >= PyArray_NDIM(arr))
                d = 1;
            else
                d = PyArray_DIM(arr, j++);
            dims[rank - 1] *= d;
        }
        for (i = 0, size = 1; i < rank; ++i) size *= dims[i];
        if (size != arr_size) {
            char msg[200];
            int len;
            snprintf(msg, sizeof(msg),
                     "unexpected array size: size=%" NPY_INTP_FMT
                     ", arr_size=%" NPY_INTP_FMT
                     ", rank=%d, effrank=%d, arr.nd=%d, dims=[",
                     size, arr_size, rank, effrank, PyArray_NDIM(arr));
            for (i = 0; i < rank; ++i) {
                len = strlen(msg);
                snprintf(msg + len, sizeof(msg) - len, " %" NPY_INTP_FMT,
                         dims[i]);
            }
            len = strlen(msg);
            snprintf(msg + len, sizeof(msg) - len, " ], arr.dims=[");
            for (i = 0; i < PyArray_NDIM(arr); ++i) {
                len = strlen(msg);
                snprintf(msg + len, sizeof(msg) - len, " %" NPY_INTP_FMT,
                         PyArray_DIM(arr, i));
            }
            len = strlen(msg);
            snprintf(msg + len, sizeof(msg) - len, " ]\n");
            PyErr_SetString(PyExc_ValueError, msg);
            return 1;
        }
    }
#ifdef DEBUG_COPY_ND_ARRAY
    printf("check_and_fix_dimensions:end: dims=");
    dump_dims(rank, dims);
#endif
    return 0;
}

/* End of file: array_from_pyobj.c */

/************************* copy_ND_array *******************************/

extern int
copy_ND_array(const PyArrayObject *arr, PyArrayObject *out)
{
    F2PY_REPORT_ON_ARRAY_COPY_FROMARR;
    return PyArray_CopyInto(out, (PyArrayObject *)arr);
}

/********************* Various utility functions ***********************/

extern int
f2py_describe(PyObject *obj, char *buf) {
  /*
    Write the description of a Python object to buf. The caller must
    provide buffer with size sufficient to write the description.

    Return 1 on success.
  */
  char localbuf[F2PY_MESSAGE_BUFFER_SIZE];
  if (PyBytes_Check(obj)) {
    sprintf(localbuf, "%d-%s", (npy_int)PyBytes_GET_SIZE(obj), Py_TYPE(obj)->tp_name);
  } else if (PyUnicode_Check(obj)) {
    sprintf(localbuf, "%d-%s", (npy_int)PyUnicode_GET_LENGTH(obj), Py_TYPE(obj)->tp_name);
  } else if (PyArray_CheckScalar(obj)) {
    PyArrayObject* arr = (PyArrayObject*)obj;
    sprintf(localbuf, "%c%" NPY_INTP_FMT "-%s-scalar", PyArray_DESCR(arr)->kind, PyArray_ITEMSIZE(arr), Py_TYPE(obj)->tp_name);
  } else if (PyArray_Check(obj)) {
    int i;
    PyArrayObject* arr = (PyArrayObject*)obj;
    strcpy(localbuf, "(");
    for (i=0; i<PyArray_NDIM(arr); i++) {
      if (i) {
        strcat(localbuf, " ");
      }
      sprintf(localbuf + strlen(localbuf), "%" NPY_INTP_FMT ",", PyArray_DIM(arr, i));
    }
    sprintf(localbuf + strlen(localbuf), ")-%c%" NPY_INTP_FMT "-%s", PyArray_DESCR(arr)->kind, PyArray_ITEMSIZE(arr), Py_TYPE(obj)->tp_name);
  } else if (PySequence_Check(obj)) {
    sprintf(localbuf, "%d-%s", (npy_int)PySequence_Length(obj), Py_TYPE(obj)->tp_name);
  } else {
    sprintf(localbuf, "%s instance", Py_TYPE(obj)->tp_name);
  }
  // TODO: detect the size of buf and make sure that size(buf) >= size(localbuf).
  strcpy(buf, localbuf);
  return 1;
}

extern npy_intp
f2py_size_impl(PyArrayObject* var, ...)
{
  npy_intp sz = 0;
  npy_intp dim;
  npy_intp rank;
  va_list argp;
  va_start(argp, var);
  dim = va_arg(argp, npy_int);
  if (dim==-1)
    {
      sz = PyArray_SIZE(var);
    }
  else
    {
      rank = PyArray_NDIM(var);
      if (dim>=1 && dim<=rank)
        sz = PyArray_DIM(var, dim-1);
      else
        fprintf(stderr, "f2py_size: 2nd argument value=%" NPY_INTP_FMT
                " fails to satisfy 1<=value<=%" NPY_INTP_FMT
                ". Result will be 0.\n", dim, rank);
    }
  va_end(argp);
  return sz;
}

/*********************************************/
/* Compatibility functions for Python >= 3.0 */
/*********************************************/

PyObject *
F2PyCapsule_FromVoidPtr(void *ptr, void (*dtor)(PyObject *))
{
    PyObject *ret = PyCapsule_New(ptr, NULL, dtor);
    if (ret == NULL) {
        PyErr_Clear();
    }
    return ret;
}

void *
F2PyCapsule_AsVoidPtr(PyObject *obj)
{
    void *ret = PyCapsule_GetPointer(obj, NULL);
    if (ret == NULL) {
        PyErr_Clear();
    }
    return ret;
}

int
F2PyCapsule_Check(PyObject *ptr)
{
    return PyCapsule_CheckExact(ptr);
}

#ifdef __cplusplus
}
#endif
/************************* EOF fortranobject.c *******************************/
```
