## Supplementary software v0.2.1 for "Virtual control arms for paediatric myopia trials: external validation of axial-elongation models": fortranobject.h

```
#ifndef Py_FORTRANOBJECT_H
#define Py_FORTRANOBJECT_H
#ifdef __cplusplus
extern "C" {
#endif

#include <Python.h>

#ifndef NPY_NO_DEPRECATED_API
#define NPY_NO_DEPRECATED_API NPY_API_VERSION
#endif
#ifdef FORTRANOBJECT_C
#define NO_IMPORT_ARRAY
#endif
#define PY_ARRAY_UNIQUE_SYMBOL _npy_f2py_ARRAY_API
#include "numpy/arrayobject.h"
#include "numpy/npy_3kcompat.h"

#ifdef F2PY_REPORT_ATEXIT
#include <sys/timeb.h>
// clang-format off
extern void f2py_start_clock(void);
extern void f2py_stop_clock(void);
extern void f2py_start_call_clock(void);
extern void f2py_stop_call_clock(void);
extern void f2py_cb_start_clock(void);
extern void f2py_cb_stop_clock(void);
extern void f2py_cb_start_call_clock(void);
extern void f2py_cb_stop_call_clock(void);
extern void f2py_report_on_exit(int, void *);
// clang-format on
#endif

#ifdef DMALLOC
#include "dmalloc.h"
#endif

/* Fortran object interface */

/*
123456789-123456789-123456789-123456789-123456789-123456789-123456789-12

PyFortranObject represents various Fortran objects:
Fortran (module) routines, COMMON blocks, module data.

Author: Pearu Peterson <pearu@cens.ioc.ee>
*/

#define F2PY_MAX_DIMS 40
#define F2PY_MESSAGE_BUFFER_SIZE 300  // Increase on "stack smashing detected"

typedef void (*f2py_set_data_func)(char *, npy_intp *);
typedef void (*f2py_void_func)(void);
typedef void (*f2py_init_func)(int *, npy_intp *, f2py_set_data_func, int *);

/*typedef void* (*f2py_c_func)(void*,...);*/

typedef void *(*f2pycfunc)(void);

typedef struct {
    char *name; /* attribute (array||routine) name */
    int rank;   /* array rank, 0 for scalar, max is F2PY_MAX_DIMS,
                   || rank=-1 for Fortran routine */
    struct {
        npy_intp d[F2PY_MAX_DIMS];
    } dims;              /* dimensions of the array, || not used */
    int type;            /* PyArray_<type> || not used */
    int elsize;                /* Element size || not used */
    char *data;          /* pointer to array || Fortran routine */
    f2py_init_func func; /* initialization function for
                            allocatable arrays:
                            func(&rank,dims,set_ptr_func,name,len(name))
                            || C/API wrapper for Fortran routine */
    char *doc;           /* documentation string; only recommended
                            for routines. */
} FortranDataDef;

typedef struct {
    PyObject_HEAD
    int len;              /* Number of attributes */
    FortranDataDef *defs; /* An array of FortranDataDef's */
    PyObject *dict;       /* Fortran object attribute dictionary */
} PyFortranObject;

#define PyFortran_Check(op) (Py_TYPE(op) == &PyFortran_Type)
#define PyFortran_Check1(op) (0 == strcmp(Py_TYPE(op)->tp_name, "fortran"))

extern PyTypeObject PyFortran_Type;
extern int
F2PyDict_SetItemString(PyObject *dict, char *name, PyObject *obj);
extern PyObject *
PyFortranObject_New(FortranDataDef *defs, f2py_void_func init);
extern PyObject *
PyFortranObject_NewAsAttr(FortranDataDef *defs);

PyObject *
F2PyCapsule_FromVoidPtr(void *ptr, void (*dtor)(PyObject *));
void *
F2PyCapsule_AsVoidPtr(PyObject *obj);
int
F2PyCapsule_Check(PyObject *ptr);

extern void *
F2PySwapThreadLocalCallbackPtr(char *key, void *ptr);
extern void *
F2PyGetThreadLocalCallbackPtr(char *key);

#define ISCONTIGUOUS(m) (PyArray_FLAGS(m) & NPY_ARRAY_C_CONTIGUOUS)
#define F2PY_INTENT_IN 1
#define F2PY_INTENT_INOUT 2
#define F2PY_INTENT_OUT 4
#define F2PY_INTENT_HIDE 8
#define F2PY_INTENT_CACHE 16
#define F2PY_INTENT_COPY 32
#define F2PY_INTENT_C 64
#define F2PY_OPTIONAL 128
#define F2PY_INTENT_INPLACE 256
#define F2PY_INTENT_ALIGNED4 512
#define F2PY_INTENT_ALIGNED8 1024
#define F2PY_INTENT_ALIGNED16 2048

#define ARRAY_ISALIGNED(ARR, SIZE) ((size_t)(PyArray_DATA(ARR)) % (SIZE) == 0)
#define F2PY_ALIGN4(intent) (intent & F2PY_INTENT_ALIGNED4)
#define F2PY_ALIGN8(intent) (intent & F2PY_INTENT_ALIGNED8)
#define F2PY_ALIGN16(intent) (intent & F2PY_INTENT_ALIGNED16)

#define F2PY_GET_ALIGNMENT(intent) \
    (F2PY_ALIGN4(intent)           \
             ? 4                   \
             : (F2PY_ALIGN8(intent) ? 8 : (F2PY_ALIGN16(intent) ? 16 : 1)))
#define F2PY_CHECK_ALIGNMENT(arr, intent) \
    ARRAY_ISALIGNED(arr, F2PY_GET_ALIGNMENT(intent))
#define F2PY_ARRAY_IS_CHARACTER_COMPATIBLE(arr) ((PyArray_DESCR(arr)->type_num == NPY_STRING && PyArray_ITEMSIZE(arr) >= 1) \
                                                 || PyArray_DESCR(arr)->type_num == NPY_UINT8)
#define F2PY_IS_UNICODE_ARRAY(arr) (PyArray_DESCR(arr)->type_num == NPY_UNICODE)

extern PyArrayObject *
ndarray_from_pyobj(const int type_num, const int elsize_, npy_intp *dims,
                   const int rank, const int intent, PyObject *obj,
                   const char *errmess);

extern PyArrayObject *
array_from_pyobj(const int type_num, npy_intp *dims, const int rank,
                 const int intent, PyObject *obj);
extern int
copy_ND_array(const PyArrayObject *in, PyArrayObject *out);

#ifdef DEBUG_COPY_ND_ARRAY
extern void
dump_attrs(const PyArrayObject *arr);
#endif

  extern int f2py_describe(PyObject *obj, char *buf);

  /* Utility CPP macros and functions that can be used in signature file
     expressions. See signature-file.rst for documentation.
  */

#define f2py_itemsize(var) (PyArray_ITEMSIZE(capi_ ## var ## _as_array))
#define f2py_size(var, ...) f2py_size_impl((PyArrayObject *)(capi_ ## var ## _as_array), ## __VA_ARGS__, -1)
#define f2py_rank(var) var ## _Rank
#define f2py_shape(var,dim) var ## _Dims[dim]
#define f2py_len(var) f2py_shape(var,0)
#define f2py_fshape(var,dim) f2py_shape(var,rank(var)-dim-1)
#define f2py_flen(var) f2py_fshape(var,0)
#define f2py_slen(var) capi_ ## var ## _len

  extern npy_intp f2py_size_impl(PyArrayObject* var, ...);

#ifdef __cplusplus
}
#endif
#endif /* !Py_FORTRANOBJECT_H */
```
