## Supplementary software v0.2.1 for "Virtual control arms for paediatric myopia trials: external validation of axial-elongation models": symbolic.py

```
"""Fortran/C symbolic expressions

References:
- J3/21-007: Draft Fortran 202x. https://j3-fortran.org/doc/year/21/21-007.pdf

Copyright 1999 -- 2011 Pearu Peterson all rights reserved.
Copyright 2011 -- present NumPy Developers.
Permission to use, modify, and distribute this software is given under the
terms of the NumPy License.

NO WARRANTY IS EXPRESSED OR IMPLIED.  USE AT YOUR OWN RISK.
"""

# To analyze Fortran expressions to solve dimensions specifications,
# for instances, we implement a minimal symbolic engine for parsing
# expressions into a tree of expression instances. As a first
# instance, we care only about arithmetic expressions involving
# integers and operations like addition (+), subtraction (-),
# multiplication (*), division (Fortran / is Python //, Fortran // is
# concatenate), and exponentiation (**).  In addition, .pyf files may
# contain C expressions that support here is implemented as well.
#
# TODO: support logical constants (Op.BOOLEAN)
# TODO: support logical operators (.AND., ...)
# TODO: support defined operators (.MYOP., ...)
#
__all__ = ['Expr']


import re
import warnings
from enum import Enum
from math import gcd


class Language(Enum):
    """
    Used as Expr.tostring language argument.
    """
    Python = 0
    Fortran = 1
    C = 2


class Op(Enum):
    """
    Used as Expr op attribute.
    """
    INTEGER = 10
    REAL = 12
    COMPLEX = 15
    STRING = 20
    ARRAY = 30
    SYMBOL = 40
    TERNARY = 100
    APPLY = 200
    INDEXING = 210
    CONCAT = 220
    RELATIONAL = 300
    TERMS = 1000
    FACTORS = 2000
    REF = 3000
    DEREF = 3001


class RelOp(Enum):
    """
    Used in Op.RELATIONAL expression to specify the function part.
    """
    EQ = 1
    NE = 2
    LT = 3
    LE = 4
    GT = 5
    GE = 6

    @classmethod
    def fromstring(cls, s, language=Language.C):
        if language is Language.Fortran:
            return {'.eq.': RelOp.EQ, '.ne.': RelOp.NE,
                    '.lt.': RelOp.LT, '.le.': RelOp.LE,
                    '.gt.': RelOp.GT, '.ge.': RelOp.GE}[s.lower()]
        return {'==': RelOp.EQ, '!=': RelOp.NE, '<': RelOp.LT,
                '<=': RelOp.LE, '>': RelOp.GT, '>=': RelOp.GE}[s]

    def tostring(self, language=Language.C):
        if language is Language.Fortran:
            return {RelOp.EQ: '.eq.', RelOp.NE: '.ne.',
                    RelOp.LT: '.lt.', RelOp.LE: '.le.',
                    RelOp.GT: '.gt.', RelOp.GE: '.ge.'}[self]
        return {RelOp.EQ: '==', RelOp.NE: '!=',
                RelOp.LT: '<', RelOp.LE: '<=',
                RelOp.GT: '>', RelOp.GE: '>='}[self]


class ArithOp(Enum):
    """
    Used in Op.APPLY expression to specify the function part.
    """
    POS = 1
    NEG = 2
    ADD = 3
    SUB = 4
    MUL = 5
    DIV = 6
    POW = 7


class OpError(Exception):
    pass


class Precedence(Enum):
    """
    Used as Expr.tostring precedence argument.
    """
    ATOM = 0
    POWER = 1
    UNARY = 2
    PRODUCT = 3
    SUM = 4
    LT = 6
    EQ = 7
    LAND = 11
    LOR = 12
    TERNARY = 13
    ASSIGN = 14
    TUPLE = 15
    NONE = 100


integer_types = (int,)
number_types = (int, float)


def _pairs_add(d, k, v):
    # Internal utility method for updating terms and factors data.
    c = d.get(k)
    if c is None:
        d[k] = v
    else:
        c = c + v
        if c:
            d[k] = c
        else:
            del d[k]


class ExprWarning(UserWarning):
    pass


def ewarn(message):
    warnings.warn(message, ExprWarning, stacklevel=2)


class Expr:
    """Represents a Fortran expression as a op-data pair.

    Expr instances are hashable and sortable.
    """

    @staticmethod
    def parse(s, language=Language.C):
        """Parse a Fortran expression to a Expr.
        """
        return fromstring(s, language=language)

    def __init__(self, op, data):
        assert isinstance(op, Op)

        # sanity checks
        if op is Op.INTEGER:
            # data is a 2-tuple of numeric object and a kind value
            # (default is 4)
            assert isinstance(data, tuple) and len(data) == 2
            assert isinstance(data[0], int)
            assert isinstance(data[1], (int, str)), data
        elif op is Op.REAL:
            # data is a 2-tuple of numeric object and a kind value
            # (default is 4)
            assert isinstance(data, tuple) and len(data) == 2
            assert isinstance(data[0], float)
            assert isinstance(data[1], (int, str)), data
        elif op is Op.COMPLEX:
            # data is a 2-tuple of constant expressions
            assert isinstance(data, tuple) and len(data) == 2
        elif op is Op.STRING:
            # data is a 2-tuple of quoted string and a kind value
            # (default is 1)
            assert isinstance(data, tuple) and len(data) == 2
            assert (isinstance(data[0], str)
                    and data[0][::len(data[0])-1] in ('""', "''", '@@'))
            assert isinstance(data[1], (int, str)), data
        elif op is Op.SYMBOL:
            # data is any hashable object
            assert hash(data) is not None
        elif op in (Op.ARRAY, Op.CONCAT):
            # data is a tuple of expressions
            assert isinstance(data, tuple)
            assert all(isinstance(item, Expr) for item in data), data
        elif op in (Op.TERMS, Op.FACTORS):
            # data is {<term|base>:<coeff|exponent>} where dict values
            # are nonzero Python integers
            assert isinstance(data, dict)
        elif op is Op.APPLY:
            # data is (<function>, <operands>, <kwoperands>) where
            # operands are Expr instances
            assert isinstance(data, tuple) and len(data) == 3
            # function is any hashable object
            assert hash(data[0]) is not None
            assert isinstance(data[1], tuple)
            assert isinstance(data[2], dict)
        elif op is Op.INDEXING:
            # data is (<object>, <indices>)
            assert isinstance(data, tuple) and len(data) == 2
            # function is any hashable object
            assert hash(data[0]) is not None
        elif op is Op.TERNARY:
            # data is (<cond>, <expr1>, <expr2>)
            assert isinstance(data, tuple) and len(data) == 3
        elif op in (Op.REF, Op.DEREF):
            # data is Expr instance
            assert isinstance(data, Expr)
        elif op is Op.RELATIONAL:
            # data is (<relop>, <left>, <right>)
            assert isinstance(data, tuple) and len(data) == 3
        else:
            raise NotImplementedError(
                f'unknown op or missing sanity check: {op}')

        self.op = op
        self.data = data

    def __eq__(self, other):
        return (isinstance(other, Expr)
                and self.op is other.op
                and self.data == other.data)

    def __hash__(self):
        if self.op in (Op.TERMS, Op.FACTORS):
            data = tuple(sorted(self.data.items()))
        elif self.op is Op.APPLY:
            data = self.data[:2] + tuple(sorted(self.data[2].items()))
        else:
            data = self.data
        return hash((self.op, data))

    def __lt__(self, other):
        if isinstance(other, Expr):
            if self.op is not other.op:
                return self.op.value < other.op.value
            if self.op in (Op.TERMS, Op.FACTORS):
                return (tuple(sorted(self.data.items()))
                        < tuple(sorted(other.data.items())))
            if self.op is Op.APPLY:
                if self.data[:2] != other.data[:2]:
                    return self.data[:2] < other.data[:2]
                return tuple(sorted(self.data[2].items())) < tuple(
                    sorted(other.data[2].items()))
            return self.data < other.data
        return NotImplemented

    def __le__(self, other): return self == other or self < other

    def __gt__(self, other): return not (self <= other)

    def __ge__(self, other): return not (self < other)

    def __repr__(self):
        return f'{type(self).__name__}({self.op}, {self.data!r})'

    def __str__(self):
        return self.tostring()

    def tostring(self, parent_precedence=Precedence.NONE,
                 language=Language.Fortran):
        """Return a string representation of Expr.
        """
        if self.op in (Op.INTEGER, Op.REAL):
            precedence = (Precedence.SUM if self.data[0] < 0
                          else Precedence.ATOM)
            r = str(self.data[0]) + (f'_{self.data[1]}'
                                     if self.data[1] != 4 else '')
        elif self.op is Op.COMPLEX:
            r = ', '.join(item.tostring(Precedence.TUPLE, language=language)
                          for item in self.data)
            r = '(' + r + ')'
            precedence = Precedence.ATOM
        elif self.op is Op.SYMBOL:
            precedence = Precedence.ATOM
            r = str(self.data)
        elif self.op is Op.STRING:
            r = self.data[0]
            if self.data[1] != 1:
                r = self.data[1] + '_' + r
            precedence = Precedence.ATOM
        elif self.op is Op.ARRAY:
            r = ', '.join(item.tostring(Precedence.TUPLE, language=language)
                          for item in self.data)
            r = '[' + r + ']'
            precedence = Precedence.ATOM
        elif self.op is Op.TERMS:
            terms = []
            for term, coeff in sorted(self.data.items()):
                if coeff < 0:
                    op = ' - '
                    coeff = -coeff
                else:
                    op = ' + '
                if coeff == 1:
                    term = term.tostring(Precedence.SUM, language=language)
                else:
                    if term == as_number(1):
                        term = str(coeff)
                    else:
                        term = f'{coeff} * ' + term.tostring(
                            Precedence.PRODUCT, language=language)
                if terms:
                    terms.append(op)
                elif op == ' - ':
                    terms.append('-')
                terms.append(term)
            r = ''.join(terms) or '0'
            precedence = Precedence.SUM if terms else Precedence.ATOM
        elif self.op is Op.FACTORS:
            factors = []
            tail = []
            for base, exp in sorted(self.data.items()):
                op = ' * '
                if exp == 1:
                    factor = base.tostring(Precedence.PRODUCT,
                                           language=language)
                elif language is Language.C:
                    if exp in range(2, 10):
                        factor = base.tostring(Precedence.PRODUCT,
                                               language=language)
                        factor = ' * '.join([factor] * exp)
                    elif exp in range(-10, 0):
                        factor = base.tostring(Precedence.PRODUCT,
                                               language=language)
                        tail += [factor] * -exp
                        continue
                    else:
                        factor = base.tostring(Precedence.TUPLE,
                                               language=language)
                        factor = f'pow({factor}, {exp})'
                else:
                    factor = base.tostring(Precedence.POWER,
                                           language=language) + f' ** {exp}'
                if factors:
                    factors.append(op)
                factors.append(factor)
            if tail:
                if not factors:
                    factors += ['1']
                factors += ['/', '(', ' * '.join(tail), ')']
            r = ''.join(factors) or '1'
            precedence = Precedence.PRODUCT if factors else Precedence.ATOM
        elif self.op is Op.APPLY:
            name, args, kwargs = self.data
            if name is ArithOp.DIV and language is Language.C:
                numer, denom = [arg.tostring(Precedence.PRODUCT,
                                             language=language)
                                for arg in args]
                r = f'{numer} / {denom}'
                precedence = Precedence.PRODUCT
            else:
                args = [arg.tostring(Precedence.TUPLE, language=language)
                        for arg in args]
                args += [k + '=' + v.tostring(Precedence.NONE)
                         for k, v in kwargs.items()]
                r = f'{name}({", ".join(args)})'
                precedence = Precedence.ATOM
        elif self.op is Op.INDEXING:
            name = self.data[0]
            args = [arg.tostring(Precedence.TUPLE, language=language)
                    for arg in self.data[1:]]
            r = f'{name}[{", ".join(args)}]'
            precedence = Precedence.ATOM
        elif self.op is Op.CONCAT:
            args = [arg.tostring(Precedence.PRODUCT, language=language)
                    for arg in self.data]
            r = " // ".join(args)
            precedence = Precedence.PRODUCT
        elif self.op is Op.TERNARY:
            cond, expr1, expr2 = [a.tostring(Precedence.TUPLE,
                                             language=language)
                                  for a in self.data]
            if language is Language.C:
                r = f'({cond}?{expr1}:{expr2})'
            elif language is Language.Python:
                r = f'({expr1} if {cond} else {expr2})'
            elif language is Language.Fortran:
                r = f'merge({expr1}, {expr2}, {cond})'
            else:
                raise NotImplementedError(
                    f'tostring for {self.op} and {language}')
            precedence = Precedence.ATOM
        elif self.op is Op.REF:
            r = '&' + self.data.tostring(Precedence.UNARY, language=language)
            precedence = Precedence.UNARY
        elif self.op is Op.DEREF:
            r = '*' + self.data.tostring(Precedence.UNARY, language=language)
            precedence = Precedence.UNARY
        elif self.op is Op.RELATIONAL:
            rop, left, right = self.data
            precedence = (Precedence.EQ if rop in (RelOp.EQ, RelOp.NE)
                          else Precedence.LT)
            left = left.tostring(precedence, language=language)
            right = right.tostring(precedence, language=language)
            rop = rop.tostring(language=language)
            r = f'{left} {rop} {right}'
        else:
            raise NotImplementedError(f'tostring for op {self.op}')
        if parent_precedence.value < precedence.value:
            # If parent precedence is higher than operand precedence,
            # operand will be enclosed in parenthesis.
            return '(' + r + ')'
        return r

    def __pos__(self):
        return self

    def __neg__(self):
        return self * -1

    def __add__(self, other):
        other = as_expr(other)
        if isinstance(other, Expr):
            if self.op is other.op:
                if self.op in (Op.INTEGER, Op.REAL):
                    return as_number(
                        self.data[0] + other.data[0],
                        max(self.data[1], other.data[1]))
                if self.op is Op.COMPLEX:
                    r1, i1 = self.data
                    r2, i2 = other.data
                    return as_complex(r1 + r2, i1 + i2)
                if self.op is Op.TERMS:
                    r = Expr(self.op, dict(self.data))
                    for k, v in other.data.items():
                        _pairs_add(r.data, k, v)
                    return normalize(r)
            if self.op is Op.COMPLEX and other.op in (Op.INTEGER, Op.REAL):
                return self + as_complex(other)
            elif self.op in (Op.INTEGER, Op.REAL) and other.op is Op.COMPLEX:
                return as_complex(self) + other
            elif self.op is Op.REAL and other.op is Op.INTEGER:
                return self + as_real(other, kind=self.data[1])
            elif self.op is Op.INTEGER and other.op is Op.REAL:
                return as_real(self, kind=other.data[1]) + other
            return as_terms(self) + as_terms(other)
        return NotImplemented

    def __radd__(self, other):
        if isinstance(other, number_types):
            return as_number(other) + self
        return NotImplemented

    def __sub__(self, other):
        return self + (-other)

    def __rsub__(self, other):
        if isinstance(other, number_types):
            return as_number(other) - self
        return NotImplemented

    def __mul__(self, other):
        other = as_expr(other)
        if isinstance(other, Expr):
            if self.op is other.op:
                if self.op in (Op.INTEGER, Op.REAL):
                    return as_number(self.data[0] * other.data[0],
                                     max(self.data[1], other.data[1]))
                elif self.op is Op.COMPLEX:
                    r1, i1 = self.data
                    r2, i2 = other.data
                    return as_complex(r1 * r2 - i1 * i2, r1 * i2 + r2 * i1)

                if self.op is Op.FACTORS:
                    r = Expr(self.op, dict(self.data))
                    for k, v in other.data.items():
                        _pairs_add(r.data, k, v)
                    return normalize(r)
                elif self.op is Op.TERMS:
                    r = Expr(self.op, {})
                    for t1, c1 in self.data.items():
                        for t2, c2 in other.data.items():
                            _pairs_add(r.data, t1 * t2, c1 * c2)
                    return normalize(r)

            if self.op is Op.COMPLEX and other.op in (Op.INTEGER, Op.REAL):
                return self * as_complex(other)
            elif other.op is Op.COMPLEX and self.op in (Op.INTEGER, Op.REAL):
                return as_complex(self) * other
            elif self.op is Op.REAL and other.op is Op.INTEGER:
                return self * as_real(other, kind=self.data[1])
            elif self.op is Op.INTEGER and other.op is Op.REAL:
                return as_real(self, kind=other.data[1]) * other

            if self.op is Op.TERMS:
                return self * as_terms(other)
            elif other.op is Op.TERMS:
                return as_terms(self) * other

            return as_factors(self) * as_factors(other)
        return NotImplemented

    def __rmul__(self, other):
        if isinstance(other, number_types):
            return as_number(other) * self
        return NotImplemented

    def __pow__(self, other):
        other = as_expr(other)
        if isinstance(other, Expr):
            if other.op is Op.INTEGER:
                exponent = other.data[0]
                # TODO: other kind not used
                if exponent == 0:
                    return as_number(1)
                if exponent == 1:
                    return self
                if exponent > 0:
                    if self.op is Op.FACTORS:
                        r = Expr(self.op, {})
                        for k, v in self.data.items():
                            r.data[k] = v * exponent
                        return normalize(r)
                    return self * (self ** (exponent - 1))
                elif exponent != -1:
                    return (self ** (-exponent)) ** -1
                return Expr(Op.FACTORS, {self: exponent})
            return as_apply(ArithOp.POW, self, other)
        return NotImplemented

    def __truediv__(self, other):
        other = as_expr(other)
        if isinstance(other, Expr):
            # Fortran / is different from Python /:
            # - `/` is a truncate operation for integer operands
            return normalize(as_apply(ArithOp.DIV, self, other))
        return NotImplemented

    def __rtruediv__(self, other):
        other = as_expr(other)
        if isinstance(other, Expr):
            return other / self
        return NotImplemented

    def __floordiv__(self, other):
        other = as_expr(other)
        if isinstance(other, Expr):
            # Fortran // is different from Python //:
            # - `//` is a concatenate operation for string operands
            return normalize(Expr(Op.CONCAT, (self, other)))
        return NotImplemented

    def __rfloordiv__(self, other):
        other = as_expr(other)
        if isinstance(other, Expr):
            return other // self
        return NotImplemented

    def __call__(self, *args, **kwargs):
        # In Fortran, parenthesis () are use for both function call as
        # well as indexing operations.
        #
        # TODO: implement a method for deciding when __call__ should
        # return an INDEXING expression.
        return as_apply(self, *map(as_expr, args),
                        **dict((k, as_expr(v)) for k, v in kwargs.items()))

    def __getitem__(self, index):
        # Provided to support C indexing operations that .pyf files
        # may contain.
        index = as_expr(index)
        if not isinstance(index, tuple):
            index = index,
        if len(index) > 1:
            ewarn(f'C-index should be a single expression but got `{index}`')
        return Expr(Op.INDEXING, (self,) + index)

    def substitute(self, symbols_map):
        """Recursively substitute symbols with values in symbols map.

        Symbols map is a dictionary of symbol-expression pairs.
        """
        if self.op is Op.SYMBOL:
            value = symbols_map.get(self)
            if value is None:
                return self
            m = re.match(r'\A(@__f2py_PARENTHESIS_(\w+)_\d+@)\Z', self.data)
            if m:
                # complement to fromstring method
                items, paren = m.groups()
                if paren in ['ROUNDDIV', 'SQUARE']:
                    return as_array(value)
                assert paren == 'ROUND', (paren, value)
            return value
        if self.op in (Op.INTEGER, Op.REAL, Op.STRING):
            return self
        if self.op in (Op.ARRAY, Op.COMPLEX):
            return Expr(self.op, tuple(item.substitute(symbols_map)
                                       for item in self.data))
        if self.op is Op.CONCAT:
            return normalize(Expr(self.op, tuple(item.substitute(symbols_map)
                                                 for item in self.data)))
        if self.op is Op.TERMS:
            r = None
            for term, coeff in self.data.items():
                if r is None:
                    r = term.substitute(symbols_map) * coeff
                else:
                    r += term.substitute(symbols_map) * coeff
            if r is None:
                ewarn('substitute: empty TERMS expression interpreted as'
                      ' int-literal 0')
                return as_number(0)
            return r
        if self.op is Op.FACTORS:
            r = None
            for base, exponent in self.data.items():
                if r is None:
                    r = base.substitute(symbols_map) ** exponent
                else:
                    r *= base.substitute(symbols_map) ** exponent
            if r is None:
                ewarn('substitute: empty FACTORS expression interpreted'
                      ' as int-literal 1')
                return as_number(1)
            return r
        if self.op is Op.APPLY:
            target, args, kwargs = self.data
            if isinstance(target, Expr):
                target = target.substitute(symbols_map)
            args = tuple(a.substitute(symbols_map) for a in args)
            kwargs = dict((k, v.substitute(symbols_map))
                          for k, v in kwargs.items())
            return normalize(Expr(self.op, (target, args, kwargs)))
        if self.op is Op.INDEXING:
            func = self.data[0]
            if isinstance(func, Expr):
                func = func.substitute(symbols_map)
            args = tuple(a.substitute(symbols_map) for a in self.data[1:])
            return normalize(Expr(self.op, (func,) + args))
        if self.op is Op.TERNARY:
            operands = tuple(a.substitute(symbols_map) for a in self.data)
            return normalize(Expr(self.op, operands))
        if self.op in (Op.REF, Op.DEREF):
            return normalize(Expr(self.op, self.data.substitute(symbols_map)))
        if self.op is Op.RELATIONAL:
            rop, left, right = self.data
            left = left.substitute(symbols_map)
            right = right.substitute(symbols_map)
            return normalize(Expr(self.op, (rop, left, right)))
        raise NotImplementedError(f'substitute method for {self.op}: {self!r}')

    def traverse(self, visit, *args, **kwargs):
        """Traverse expression tree with visit function.

        The visit function is applied to an expression with given args
        and kwargs.

        Traverse call returns an expression returned by visit when not
        None, otherwise return a new normalized expression with
        traverse-visit sub-expressions.
        """
        result = visit(self, *args, **kwargs)
        if result is not None:
            return result

        if self.op in (Op.INTEGER, Op.REAL, Op.STRING, Op.SYMBOL):
            return self
        elif self.op in (Op.COMPLEX, Op.ARRAY, Op.CONCAT, Op.TERNARY):
            return normalize(Expr(self.op, tuple(
                item.traverse(visit, *args, **kwargs)
                for item in self.data)))
        elif self.op in (Op.TERMS, Op.FACTORS):
            data = {}
            for k, v in self.data.items():
                k = k.traverse(visit, *args, **kwargs)
                v = (v.traverse(visit, *args, **kwargs)
                     if isinstance(v, Expr) else v)
                if k in data:
                    v = data[k] + v
                data[k] = v
            return normalize(Expr(self.op, data))
        elif self.op is Op.APPLY:
            obj = self.data[0]
            func = (obj.traverse(visit, *args, **kwargs)
                    if isinstance(obj, Expr) else obj)
            operands = tuple(operand.traverse(visit, *args, **kwargs)
                             for operand in self.data[1])
            kwoperands = dict((k, v.traverse(visit, *args, **kwargs))
                              for k, v in self.data[2].items())
            return normalize(Expr(self.op, (func, operands, kwoperands)))
        elif self.op is Op.INDEXING:
            obj = self.data[0]
            obj = (obj.traverse(visit, *args, **kwargs)
                   if isinstance(obj, Expr) else obj)
            indices = tuple(index.traverse(visit, *args, **kwargs)
                            for index in self.data[1:])
            return normalize(Expr(self.op, (obj,) + indices))
        elif self.op in (Op.REF, Op.DEREF):
            return normalize(Expr(self.op,
                                  self.data.traverse(visit, *args, **kwargs)))
        elif self.op is Op.RELATIONAL:
            rop, left, right = self.data
            left = left.traverse(visit, *args, **kwargs)
            right = right.traverse(visit, *args, **kwargs)
            return normalize(Expr(self.op, (rop, left, right)))
        raise NotImplementedError(f'traverse method for {self.op}')

    def contains(self, other):
        """Check if self contains other.
        """
        found = []

        def visit(expr, found=found):
            if found:
                return expr
            elif expr == other:
                found.append(1)
                return expr

        self.traverse(visit)

        return len(found) != 0

    def symbols(self):
        """Return a set of symbols contained in self.
        """
        found = set()

        def visit(expr, found=found):
            if expr.op is Op.SYMBOL:
                found.add(expr)

        self.traverse(visit)

        return found

    def polynomial_atoms(self):
        """Return a set of expressions used as atoms in polynomial self.
        """
        found = set()

        def visit(expr, found=found):
            if expr.op is Op.FACTORS:
                for b in expr.data:
                    b.traverse(visit)
                return expr
            if expr.op in (Op.TERMS, Op.COMPLEX):
                return
            if expr.op is Op.APPLY and isinstance(expr.data[0], ArithOp):
                if expr.data[0] is ArithOp.POW:
                    expr.data[1][0].traverse(visit)
                    return expr
                return
            if expr.op in (Op.INTEGER, Op.REAL):
                return expr

            found.add(expr)

            if expr.op in (Op.INDEXING, Op.APPLY):
                return expr

        self.traverse(visit)

        return found

    def linear_solve(self, symbol):
        """Return a, b such that a * symbol + b == self.

        If self is not linear with respect to symbol, raise RuntimeError.
        """
        b = self.substitute({symbol: as_number(0)})
        ax = self - b
        a = ax.substitute({symbol: as_number(1)})

        zero, _ = as_numer_denom(a * symbol - ax)

        if zero != as_number(0):
            raise RuntimeError(f'not a {symbol}-linear equation:'
                               f' {a} * {symbol} + {b} == {self}')
        return a, b


def normalize(obj):
    """Normalize Expr and apply basic evaluation methods.
    """
    if not isinstance(obj, Expr):
        return obj

    if obj.op is Op.TERMS:
        d = {}
        for t, c in obj.data.items():
            if c == 0:
                continue
            if t.op is Op.COMPLEX and c != 1:
                t = t * c
                c = 1
            if t.op is Op.TERMS:
                for t1, c1 in t.data.items():
                    _pairs_add(d, t1, c1 * c)
            else:
                _pairs_add(d, t, c)
        if len(d) == 0:
            # TODO: determine correct kind
            return as_number(0)
        elif len(d) == 1:
            (t, c), = d.items()
            if c == 1:
                return t
        return Expr(Op.TERMS, d)

    if obj.op is Op.FACTORS:
        coeff = 1
        d = {}
        for b, e in obj.data.items():
            if e == 0:
                continue
            if b.op is Op.TERMS and isinstance(e, integer_types) and e > 1:
                # expand integer powers of sums
                b = b * (b ** (e - 1))
                e = 1

            if b.op in (Op.INTEGER, Op.REAL):
                if e == 1:
                    coeff *= b.data[0]
                elif e > 0:
                    coeff *= b.data[0] ** e
                else:
                    _pairs_add(d, b, e)
            elif b.op is Op.FACTORS:
                if e > 0 and isinstance(e, integer_types):
                    for b1, e1 in b.data.items():
                        _pairs_add(d, b1, e1 * e)
                else:
                    _pairs_add(d, b, e)
            else:
                _pairs_add(d, b, e)
        if len(d) == 0 or coeff == 0:
            # TODO: determine correct kind
            assert isinstance(coeff, number_types)
            return as_number(coeff)
        elif len(d) == 1:
            (b, e), = d.items()
            if e == 1:
                t = b
            else:
                t = Expr(Op.FACTORS, d)
            if coeff == 1:
                return t
            return Expr(Op.TERMS, {t: coeff})
        elif coeff == 1:
            return Expr(Op.FACTORS, d)
        else:
            return Expr(Op.TERMS, {Expr(Op.FACTORS, d): coeff})

    if obj.op is Op.APPLY and obj.data[0] is ArithOp.DIV:
        dividend, divisor = obj.data[1]
        t1, c1 = as_term_coeff(dividend)
        t2, c2 = as_term_coeff(divisor)
        if isinstance(c1, integer_types) and isinstance(c2, integer_types):
            g = gcd(c1, c2)
            c1, c2 = c1//g, c2//g
        else:
            c1, c2 = c1/c2, 1

        if t1.op is Op.APPLY and t1.data[0] is ArithOp.DIV:
            numer = t1.data[1][0] * c1
            denom = t1.data[1][1] * t2 * c2
            return as_apply(ArithOp.DIV, numer, denom)

        if t2.op is Op.APPLY and t2.data[0] is ArithOp.DIV:
            numer = t2.data[1][1] * t1 * c1
            denom = t2.data[1][0] * c2
            return as_apply(ArithOp.DIV, numer, denom)

        d = dict(as_factors(t1).data)
        for b, e in as_factors(t2).data.items():
            _pairs_add(d, b, -e)
        numer, denom = {}, {}
        for b, e in d.items():
            if e > 0:
                numer[b] = e
            else:
                denom[b] = -e
        numer = normalize(Expr(Op.FACTORS, numer)) * c1
        denom = normalize(Expr(Op.FACTORS, denom)) * c2

        if denom.op in (Op.INTEGER, Op.REAL) and denom.data[0] == 1:
            # TODO: denom kind not used
            return numer
        return as_apply(ArithOp.DIV, numer, denom)

    if obj.op is Op.CONCAT:
        lst = [obj.data[0]]
        for s in obj.data[1:]:
            last = lst[-1]
            if (
                    last.op is Op.STRING
                    and s.op is Op.STRING
                    and last.data[0][0] in '"\''
                    and s.data[0][0] == last.data[0][-1]
            ):
                new_last = as_string(last.data[0][:-1] + s.data[0][1:],
                                     max(last.data[1], s.data[1]))
                lst[-1] = new_last
            else:
                lst.append(s)
        if len(lst) == 1:
            return lst[0]
        return Expr(Op.CONCAT, tuple(lst))

    if obj.op is Op.TERNARY:
        cond, expr1, expr2 = map(normalize, obj.data)
        if cond.op is Op.INTEGER:
            return expr1 if cond.data[0] else expr2
        return Expr(Op.TERNARY, (cond, expr1, expr2))

    return obj


def as_expr(obj):
    """Convert non-Expr objects to Expr objects.
    """
    if isinstance(obj, complex):
        return as_complex(obj.real, obj.imag)
    if isinstance(obj, number_types):
        return as_number(obj)
    if isinstance(obj, str):
        # STRING expression holds string with boundary quotes, hence
        # applying repr:
        return as_string(repr(obj))
    if isinstance(obj, tuple):
        return tuple(map(as_expr, obj))
    return obj


def as_symbol(obj):
    """Return object as SYMBOL expression (variable or unparsed expression).
    """
    return Expr(Op.SYMBOL, obj)


def as_number(obj, kind=4):
    """Return object as INTEGER or REAL constant.
    """
    if isinstance(obj, int):
        return Expr(Op.INTEGER, (obj, kind))
    if isinstance(obj, float):
        return Expr(Op.REAL, (obj, kind))
    if isinstance(obj, Expr):
        if obj.op in (Op.INTEGER, Op.REAL):
            return obj
    raise OpError(f'cannot convert {obj} to INTEGER or REAL constant')


def as_integer(obj, kind=4):
    """Return object as INTEGER constant.
    """
    if isinstance(obj, int):
        return Expr(Op.INTEGER, (obj, kind))
    if isinstance(obj, Expr):
        if obj.op is Op.INTEGER:
            return obj
    raise OpError(f'cannot convert {obj} to INTEGER constant')


def as_real(obj, kind=4):
    """Return object as REAL constant.
    """
    if isinstance(obj, int):
        return Expr(Op.REAL, (float(obj), kind))
    if isinstance(obj, float):
        return Expr(Op.REAL, (obj, kind))
    if isinstance(obj, Expr):
        if obj.op is Op.REAL:
            return obj
        elif obj.op is Op.INTEGER:
            return Expr(Op.REAL, (float(obj.data[0]), kind))
    raise OpError(f'cannot convert {obj} to REAL constant')


def as_string(obj, kind=1):
    """Return object as STRING expression (string literal constant).
    """
    return Expr(Op.STRING, (obj, kind))


def as_array(obj):
    """Return object as ARRAY expression (array constant).
    """
    if isinstance(obj, Expr):
        obj = obj,
    return Expr(Op.ARRAY, obj)


def as_complex(real, imag=0):
    """Return object as COMPLEX expression (complex literal constant).
    """
    return Expr(Op.COMPLEX, (as_expr(real), as_expr(imag)))


def as_apply(func, *args, **kwargs):
    """Return object as APPLY expression (function call, constructor, etc.)
    """
    return Expr(Op.APPLY,
                (func, tuple(map(as_expr, args)),
                 dict((k, as_expr(v)) for k, v in kwargs.items())))


def as_ternary(cond, expr1, expr2):
    """Return object as TERNARY expression (cond?expr1:expr2).
    """
    return Expr(Op.TERNARY, (cond, expr1, expr2))


def as_ref(expr):
    """Return object as referencing expression.
    """
    return Expr(Op.REF, expr)


def as_deref(expr):
    """Return object as dereferencing expression.
    """
    return Expr(Op.DEREF, expr)


def as_eq(left, right):
    return Expr(Op.RELATIONAL, (RelOp.EQ, left, right))


def as_ne(left, right):
    return Expr(Op.RELATIONAL, (RelOp.NE, left, right))


def as_lt(left, right):
    return Expr(Op.RELATIONAL, (RelOp.LT, left, right))


def as_le(left, right):
    return Expr(Op.RELATIONAL, (RelOp.LE, left, right))


def as_gt(left, right):
    return Expr(Op.RELATIONAL, (RelOp.GT, left, right))


def as_ge(left, right):
    return Expr(Op.RELATIONAL, (RelOp.GE, left, right))


def as_terms(obj):
    """Return expression as TERMS expression.
    """
    if isinstance(obj, Expr):
        obj = normalize(obj)
        if obj.op is Op.TERMS:
            return obj
        if obj.op is Op.INTEGER:
            return Expr(Op.TERMS, {as_integer(1, obj.data[1]): obj.data[0]})
        if obj.op is Op.REAL:
            return Expr(Op.TERMS, {as_real(1, obj.data[1]): obj.data[0]})
        return Expr(Op.TERMS, {obj: 1})
    raise OpError(f'cannot convert {type(obj)} to terms Expr')


def as_factors(obj):
    """Return expression as FACTORS expression.
    """
    if isinstance(obj, Expr):
        obj = normalize(obj)
        if obj.op is Op.FACTORS:
            return obj
        if obj.op is Op.TERMS:
            if len(obj.data) == 1:
                (term, coeff), = obj.data.items()
                if coeff == 1:
                    return Expr(Op.FACTORS, {term: 1})
                return Expr(Op.FACTORS, {term: 1, Expr.number(coeff): 1})
        if (obj.op is Op.APPLY
             and obj.data[0] is ArithOp.DIV
             and not obj.data[2]):
            return Expr(Op.FACTORS, {obj.data[1][0]: 1, obj.data[1][1]: -1})
        return Expr(Op.FACTORS, {obj: 1})
    raise OpError(f'cannot convert {type(obj)} to terms Expr')


def as_term_coeff(obj):
    """Return expression as term-coefficient pair.
    """
    if isinstance(obj, Expr):
        obj = normalize(obj)
        if obj.op is Op.INTEGER:
            return as_integer(1, obj.data[1]), obj.data[0]
        if obj.op is Op.REAL:
            return as_real(1, obj.data[1]), obj.data[0]
        if obj.op is Op.TERMS:
            if len(obj.data) == 1:
                (term, coeff), = obj.data.items()
                return term, coeff
            # TODO: find common divisor of coefficients
        if obj.op is Op.APPLY and obj.data[0] is ArithOp.DIV:
            t, c = as_term_coeff(obj.data[1][0])
            return as_apply(ArithOp.DIV, t, obj.data[1][1]), c
        return obj, 1
    raise OpError(f'cannot convert {type(obj)} to term and coeff')


def as_numer_denom(obj):
    """Return expression as numer-denom pair.
    """
    if isinstance(obj, Expr):
        obj = normalize(obj)
        if obj.op in (Op.INTEGER, Op.REAL, Op.COMPLEX, Op.SYMBOL,
                      Op.INDEXING, Op.TERNARY):
            return obj, as_number(1)
        elif obj.op is Op.APPLY:
            if obj.data[0] is ArithOp.DIV and not obj.data[2]:
                numers, denoms = map(as_numer_denom, obj.data[1])
                return numers[0] * denoms[1], numers[1] * denoms[0]
            return obj, as_number(1)
        elif obj.op is Op.TERMS:
            numers, denoms = [], []
            for term, coeff in obj.data.items():
                n, d = as_numer_denom(term)
                n = n * coeff
                numers.append(n)
                denoms.append(d)
            numer, denom = as_number(0), as_number(1)
            for i in range(len(numers)):
                n = numers[i]
                for j in range(len(numers)):
                    if i != j:
                        n *= denoms[j]
                numer += n
                denom *= denoms[i]
            if denom.op in (Op.INTEGER, Op.REAL) and denom.data[0] < 0:
                numer, denom = -numer, -denom
            return numer, denom
        elif obj.op is Op.FACTORS:
            numer, denom = as_number(1), as_number(1)
            for b, e in obj.data.items():
                bnumer, bdenom = as_numer_denom(b)
                if e > 0:
                    numer *= bnumer ** e
                    denom *= bdenom ** e
                elif e < 0:
                    numer *= bdenom ** (-e)
                    denom *= bnumer ** (-e)
            return numer, denom
    raise OpError(f'cannot convert {type(obj)} to numer and denom')


def _counter():
    # Used internally to generate unique dummy symbols
    counter = 0
    while True:
        counter += 1
        yield counter


COUNTER = _counter()


def eliminate_quotes(s):
    """Replace quoted substrings of input string.

    Return a new string and a mapping of replacements.
    """
    d = {}

    def repl(m):
        kind, value = m.groups()[:2]
        if kind:
            # remove trailing underscore
            kind = kind[:-1]
        p = {"'": "SINGLE", '"': "DOUBLE"}[value[0]]
        k = f'{kind}@__f2py_QUOTES_{p}_{COUNTER.__next__()}@'
        d[k] = value
        return k

    new_s = re.sub(r'({kind}_|)({single_quoted}|{double_quoted})'.format(
        kind=r'\w[\w\d_]*',
        single_quoted=r"('([^'\\]|(\\.))*')",
        double_quoted=r'("([^"\\]|(\\.))*")'),
        repl, s)

    assert '"' not in new_s
    assert "'" not in new_s

    return new_s, d


def insert_quotes(s, d):
    """Inverse of eliminate_quotes.
    """
    for k, v in d.items():
        kind = k[:k.find('@')]
        if kind:
            kind += '_'
        s = s.replace(k, kind + v)
    return s


def replace_parenthesis(s):
    """Replace substrings of input that are enclosed in parenthesis.

    Return a new string and a mapping of replacements.
    """
    # Find a parenthesis pair that appears first.

    # Fortran deliminator are `(`, `)`, `[`, `]`, `(/', '/)`, `/`.
    # We don't handle `/` deliminator because it is not a part of an
    # expression.
    left, right = None, None
    mn_i = len(s)
    for left_, right_ in (('(/', '/)'),
                          '()',
                          '{}',  # to support C literal structs
                          '[]'):
        i = s.find(left_)
        if i == -1:
            continue
        if i < mn_i:
            mn_i = i
            left, right = left_, right_

    if left is None:
        return s, {}

    i = mn_i
    j = s.find(right, i)

    while s.count(left, i + 1, j) != s.count(right, i + 1, j):
        j = s.find(right, j + 1)
        if j == -1:
            raise ValueError(f'Mismatch of {left+right} parenthesis in {s!r}')

    p = {'(': 'ROUND', '[': 'SQUARE', '{': 'CURLY', '(/': 'ROUNDDIV'}[left]

    k = f'@__f2py_PARENTHESIS_{p}_{COUNTER.__next__()}@'
    v = s[i+len(left):j]
    r, d = replace_parenthesis(s[j+len(right):])
    d[k] = v
    return s[:i] + k + r, d


def _get_parenthesis_kind(s):
    assert s.startswith('@__f2py_PARENTHESIS_'), s
    return s.split('_')[4]


def unreplace_parenthesis(s, d):
    """Inverse of replace_parenthesis.
    """
    for k, v in d.items():
        p = _get_parenthesis_kind(k)
        left = dict(ROUND='(', SQUARE='[', CURLY='{', ROUNDDIV='(/')[p]
        right = dict(ROUND=')', SQUARE=']', CURLY='}', ROUNDDIV='/)')[p]
        s = s.replace(k, left + v + right)
    return s


def fromstring(s, language=Language.C):
    """Create an expression from a string.

    This is a "lazy" parser, that is, only arithmetic operations are
    resolved, non-arithmetic operations are treated as symbols.
    """
    r = _FromStringWorker(language=language).parse(s)
    if isinstance(r, Expr):
        return r
    raise ValueError(f'failed to parse `{s}` to Expr instance: got `{r}`')


class _Pair:
    # Internal class to represent a pair of expressions

    def __init__(self, left, right):
        self.left = left
        self.right = right

    def substitute(self, symbols_map):
        left, right = self.left, self.right
        if isinstance(left, Expr):
            left = left.substitute(symbols_map)
        if isinstance(right, Expr):
            right = right.substitute(symbols_map)
        return _Pair(left, right)

    def __repr__(self):
        return f'{type(self).__name__}({self.left}, {self.right})'


class _FromStringWorker:

    def __init__(self, language=Language.C):
        self.original = None
        self.quotes_map = None
        self.language = language

    def finalize_string(self, s):
        return insert_quotes(s, self.quotes_map)

    def parse(self, inp):
        self.original = inp
        unquoted, self.quotes_map = eliminate_quotes(inp)
        return self.process(unquoted)

    def process(self, s, context='expr'):
        """Parse string within the given context.

        The context may define the result in case of ambiguous
        expressions. For instance, consider expressions `f(x, y)` and
        `(x, y) + (a, b)` where `f` is a function and pair `(x, y)`
        denotes complex number. Specifying context as "args" or
        "expr", the subexpression `(x, y)` will be parse to an
        argument list or to a complex number, respectively.
        """
        if isinstance(s, (list, tuple)):
            return type(s)(self.process(s_, context) for s_ in s)

        assert isinstance(s, str), (type(s), s)

        # replace subexpressions in parenthesis with f2py @-names
        r, raw_symbols_map = replace_parenthesis(s)
        r = r.strip()

        def restore(r):
            # restores subexpressions marked with f2py @-names
            if isinstance(r, (list, tuple)):
                return type(r)(map(restore, r))
            return unreplace_parenthesis(r, raw_symbols_map)

        # comma-separated tuple
        if ',' in r:
            operands = restore(r.split(','))
            if context == 'args':
                return tuple(self.process(operands))
            if context == 'expr':
                if len(operands) == 2:
                    # complex number literal
                    return as_complex(*self.process(operands))
            raise NotImplementedError(
                f'parsing comma-separated list (context={context}): {r}')

        # ternary operation
        m = re.match(r'\A([^?]+)[?]([^:]+)[:](.+)\Z', r)
        if m:
            assert context == 'expr', context
            oper, expr1, expr2 = restore(m.groups())
            oper = self.process(oper)
            expr1 = self.process(expr1)
            expr2 = self.process(expr2)
            return as_ternary(oper, expr1, expr2)

        # relational expression
        if self.language is Language.Fortran:
            m = re.match(
                r'\A(.+)\s*[.](eq|ne|lt|le|gt|ge)[.]\s*(.+)\Z', r, re.I)
        else:
            m = re.match(
                r'\A(.+)\s*([=][=]|[!][=]|[<][=]|[<]|[>][=]|[>])\s*(.+)\Z', r)
        if m:
            left, rop, right = m.groups()
            if self.language is Language.Fortran:
                rop = '.' + rop + '.'
            left, right = self.process(restore((left, right)))
            rop = RelOp.fromstring(rop, language=self.language)
            return Expr(Op.RELATIONAL, (rop, left, right))

        # keyword argument
        m = re.match(r'\A(\w[\w\d_]*)\s*[=](.*)\Z', r)
        if m:
            keyname, value = m.groups()
            value = restore(value)
            return _Pair(keyname, self.process(value))

        # addition/subtraction operations
        operands = re.split(r'((?<!\d[edED])[+-])', r)
        if len(operands) > 1:
            result = self.process(restore(operands[0] or '0'))
            for op, operand in zip(operands[1::2], operands[2::2]):
                operand = self.process(restore(operand))
                op = op.strip()
                if op == '+':
                    result += operand
                else:
                    assert op == '-'
                    result -= operand
            return result

        # string concatenate operation
        if self.language is Language.Fortran and '//' in r:
            operands = restore(r.split('//'))
            return Expr(Op.CONCAT,
                        tuple(self.process(operands)))

        # multiplication/division operations
        operands = re.split(r'(?<=[@\w\d_])\s*([*]|/)',
                            (r if self.language is Language.C
                             else r.replace('**', '@__f2py_DOUBLE_STAR@')))
        if len(operands) > 1:
            operands = restore(operands)
            if self.language is not Language.C:
                operands = [operand.replace('@__f2py_DOUBLE_STAR@', '**')
                            for operand in operands]
            # Expression is an arithmetic product
            result = self.process(operands[0])
            for op, operand in zip(operands[1::2], operands[2::2]):
                operand = self.process(operand)
                op = op.strip()
                if op == '*':
                    result *= operand
                else:
                    assert op == '/'
                    result /= operand
            return result

        # referencing/dereferencing
        if r.startswith(('*', '&')):
            op = {'*': Op.DEREF, '&': Op.REF}[r[0]]
            operand = self.process(restore(r[1:]))
            return Expr(op, operand)

        # exponentiation operations
        if self.language is not Language.C and '**' in r:
            operands = list(reversed(restore(r.split('**'))))
            result = self.process(operands[0])
            for operand in operands[1:]:
                operand = self.process(operand)
                result = operand ** result
            return result

        # int-literal-constant
        m = re.match(r'\A({digit_string})({kind}|)\Z'.format(
            digit_string=r'\d+',
            kind=r'_(\d+|\w[\w\d_]*)'), r)
        if m:
            value, _, kind = m.groups()
            if kind and kind.isdigit():
                kind = int(kind)
            return as_integer(int(value), kind or 4)

        # real-literal-constant
        m = re.match(r'\A({significant}({exponent}|)|\d+{exponent})({kind}|)\Z'
                     .format(
                         significant=r'[.]\d+|\d+[.]\d*',
                         exponent=r'[edED][+-]?\d+',
                         kind=r'_(\d+|\w[\w\d_]*)'), r)
        if m:
            value, _, _, kind = m.groups()
            if kind and kind.isdigit():
                kind = int(kind)
            value = value.lower()
            if 'd' in value:
                return as_real(float(value.replace('d', 'e')), kind or 8)
            return as_real(float(value), kind or 4)

        # string-literal-constant with kind parameter specification
        if r in self.quotes_map:
            kind = r[:r.find('@')]
            return as_string(self.quotes_map[r], kind or 1)

        # array constructor or literal complex constant or
        # parenthesized expression
        if r in raw_symbols_map:
            paren = _get_parenthesis_kind(r)
            items = self.process(restore(raw_symbols_map[r]),
                                 'expr' if paren == 'ROUND' else 'args')
            if paren == 'ROUND':
                if isinstance(items, Expr):
                    return items
            if paren in ['ROUNDDIV', 'SQUARE']:
                # Expression is a array constructor
                if isinstance(items, Expr):
                    items = (items,)
                return as_array(items)

        # function call/indexing
        m = re.match(r'\A(.+)\s*(@__f2py_PARENTHESIS_(ROUND|SQUARE)_\d+@)\Z',
                     r)
        if m:
            target, args, paren = m.groups()
            target = self.process(restore(target))
            args = self.process(restore(args)[1:-1], 'args')
            if not isinstance(args, tuple):
                args = args,
            if paren == 'ROUND':
                kwargs = dict((a.left, a.right) for a in args
                              if isinstance(a, _Pair))
                args = tuple(a for a in args if not isinstance(a, _Pair))
                # Warning: this could also be Fortran indexing operation..
                return as_apply(target, *args, **kwargs)
            else:
                # Expression is a C/Python indexing operation
                # (e.g. used in .pyf files)
                assert paren == 'SQUARE'
                return target[args]

        # Fortran standard conforming identifier
        m = re.match(r'\A\w[\w\d_]*\Z', r)
        if m:
            return as_symbol(r)

        # fall-back to symbol
        r = self.finalize_string(restore(r))
        ewarn(
            f'fromstring: treating {r!r} as symbol (original={self.original})')
        return as_symbol(r)
```
