## Supplementary software v0.2.1 for "Virtual control arms for paediatric myopia trials: external validation of axial-elongation models": use_rules.py

```
"""
Build 'use others module data' mechanism for f2py2e.

Copyright 1999 -- 2011 Pearu Peterson all rights reserved.
Copyright 2011 -- present NumPy Developers.
Permission to use, modify, and distribute this software is given under the
terms of the NumPy License.

NO WARRANTY IS EXPRESSED OR IMPLIED.  USE AT YOUR OWN RISK.
"""
__version__ = "$Revision: 1.3 $"[10:-1]

f2py_version = 'See `f2py -v`'


from .auxfuncs import (
    applyrules, dictappend, gentitle, hasnote, outmess
)


usemodule_rules = {
    'body': """
#begintitle#
static char doc_#apiname#[] = \"\\\nVariable wrapper signature:\\n\\
\t #name# = get_#name#()\\n\\
Arguments:\\n\\
#docstr#\";
extern F_MODFUNC(#usemodulename#,#USEMODULENAME#,#realname#,#REALNAME#);
static PyObject *#apiname#(PyObject *capi_self, PyObject *capi_args) {
/*#decl#*/
\tif (!PyArg_ParseTuple(capi_args, \"\")) goto capi_fail;
printf(\"c: %d\\n\",F_MODFUNC(#usemodulename#,#USEMODULENAME#,#realname#,#REALNAME#));
\treturn Py_BuildValue(\"\");
capi_fail:
\treturn NULL;
}
""",
    'method': '\t{\"get_#name#\",#apiname#,METH_VARARGS|METH_KEYWORDS,doc_#apiname#},',
    'need': ['F_MODFUNC']
}

################


def buildusevars(m, r):
    ret = {}
    outmess(
        '\t\tBuilding use variable hooks for module "%s" (feature only for F90/F95)...\n' % (m['name']))
    varsmap = {}
    revmap = {}
    if 'map' in r:
        for k in r['map'].keys():
            if r['map'][k] in revmap:
                outmess('\t\t\tVariable "%s<=%s" is already mapped by "%s". Skipping.\n' % (
                    r['map'][k], k, revmap[r['map'][k]]))
            else:
                revmap[r['map'][k]] = k
    if r.get('only'):
        for v in r['map'].keys():
            if r['map'][v] in m['vars']:

                if revmap[r['map'][v]] == v:
                    varsmap[v] = r['map'][v]
                else:
                    outmess('\t\t\tIgnoring map "%s=>%s". See above.\n' %
                            (v, r['map'][v]))
            else:
                outmess(
                    '\t\t\tNo definition for variable "%s=>%s". Skipping.\n' % (v, r['map'][v]))
    else:
        for v in m['vars'].keys():
            if v in revmap:
                varsmap[v] = revmap[v]
            else:
                varsmap[v] = v
    for v in varsmap.keys():
        ret = dictappend(ret, buildusevar(v, varsmap[v], m['vars'], m['name']))
    return ret


def buildusevar(name, realname, vars, usemodulename):
    outmess('\t\t\tConstructing wrapper function for variable "%s=>%s"...\n' % (
        name, realname))
    ret = {}
    vrd = {'name': name,
           'realname': realname,
           'REALNAME': realname.upper(),
           'usemodulename': usemodulename,
           'USEMODULENAME': usemodulename.upper(),
           'texname': name.replace('_', '\\_'),
           'begintitle': gentitle('%s=>%s' % (name, realname)),
           'endtitle': gentitle('end of %s=>%s' % (name, realname)),
           'apiname': '#modulename#_use_%s_from_%s' % (realname, usemodulename)
           }
    nummap = {0: 'Ro', 1: 'Ri', 2: 'Rii', 3: 'Riii', 4: 'Riv',
              5: 'Rv', 6: 'Rvi', 7: 'Rvii', 8: 'Rviii', 9: 'Rix'}
    vrd['texnamename'] = name
    for i in nummap.keys():
        vrd['texnamename'] = vrd['texnamename'].replace(repr(i), nummap[i])
    if hasnote(vars[realname]):
        vrd['note'] = vars[realname]['note']
    rd = dictappend({}, vrd)

    print(name, realname, vars[realname])
    ret = applyrules(usemodule_rules, rd)
    return ret
```
