## Supplementary software v0.2.1 for "Virtual control arms for paediatric myopia trials: external validation of axial-elongation models": __init__.py

```
"""
Discrete Fourier Transform (:mod:`numpy.fft`)
=============================================

.. currentmodule:: numpy.fft

The SciPy module `scipy.fft` is a more comprehensive superset
of ``numpy.fft``, which includes only a basic set of routines.

Standard FFTs
-------------

.. autosummary::
   :toctree: generated/

   fft       Discrete Fourier transform.
   ifft      Inverse discrete Fourier transform.
   fft2      Discrete Fourier transform in two dimensions.
   ifft2     Inverse discrete Fourier transform in two dimensions.
   fftn      Discrete Fourier transform in N-dimensions.
   ifftn     Inverse discrete Fourier transform in N dimensions.

Real FFTs
---------

.. autosummary::
   :toctree: generated/

   rfft      Real discrete Fourier transform.
   irfft     Inverse real discrete Fourier transform.
   rfft2     Real discrete Fourier transform in two dimensions.
   irfft2    Inverse real discrete Fourier transform in two dimensions.
   rfftn     Real discrete Fourier transform in N dimensions.
   irfftn    Inverse real discrete Fourier transform in N dimensions.

Hermitian FFTs
--------------

.. autosummary::
   :toctree: generated/

   hfft      Hermitian discrete Fourier transform.
   ihfft     Inverse Hermitian discrete Fourier transform.

Helper routines
---------------

.. autosummary::
   :toctree: generated/

   fftfreq   Discrete Fourier Transform sample frequencies.
   rfftfreq  DFT sample frequencies (for usage with rfft, irfft).
   fftshift  Shift zero-frequency component to center of spectrum.
   ifftshift Inverse of fftshift.


Background information
----------------------

Fourier analysis is fundamentally a method for expressing a function as a
sum of periodic components, and for recovering the function from those
components.  When both the function and its Fourier transform are
replaced with discretized counterparts, it is called the discrete Fourier
transform (DFT).  The DFT has become a mainstay of numerical computing in
part because of a very fast algorithm for computing it, called the Fast
Fourier Transform (FFT), which was known to Gauss (1805) and was brought
to light in its current form by Cooley and Tukey [CT]_.  Press et al. [NR]_
provide an accessible introduction to Fourier analysis and its
applications.

Because the discrete Fourier transform separates its input into
components that contribute at discrete frequencies, it has a great number
of applications in digital signal processing, e.g., for filtering, and in
this context the discretized input to the transform is customarily
referred to as a *signal*, which exists in the *time domain*.  The output
is called a *spectrum* or *transform* and exists in the *frequency
domain*.

Implementation details
----------------------

There are many ways to define the DFT, varying in the sign of the
exponent, normalization, etc.  In this implementation, the DFT is defined
as

.. math::
   A_k =  \\sum_{m=0}^{n-1} a_m \\exp\\left\\{-2\\pi i{mk \\over n}\\right\\}
   \\qquad k = 0,\\ldots,n-1.

The DFT is in general defined for complex inputs and outputs, and a
single-frequency component at linear frequency :math:`f` is
represented by a complex exponential
:math:`a_m = \\exp\\{2\\pi i\\,f m\\Delta t\\}`, where :math:`\\Delta t`
is the sampling interval.

The values in the result follow so-called "standard" order: If ``A =
fft(a, n)``, then ``A[0]`` contains the zero-frequency term (the sum of
the signal), which is always purely real for real inputs. Then ``A[1:n/2]``
contains the positive-frequency terms, and ``A[n/2+1:]`` contains the
negative-frequency terms, in order of decreasingly negative frequency.
For an even number of input points, ``A[n/2]`` represents both positive and
negative Nyquist frequency, and is also purely real for real input.  For
an odd number of input points, ``A[(n-1)/2]`` contains the largest positive
frequency, while ``A[(n+1)/2]`` contains the largest negative frequency.
The routine ``np.fft.fftfreq(n)`` returns an array giving the frequencies
of corresponding elements in the output.  The routine
``np.fft.fftshift(A)`` shifts transforms and their frequencies to put the
zero-frequency components in the middle, and ``np.fft.ifftshift(A)`` undoes
that shift.

When the input `a` is a time-domain signal and ``A = fft(a)``, ``np.abs(A)``
is its amplitude spectrum and ``np.abs(A)**2`` is its power spectrum.
The phase spectrum is obtained by ``np.angle(A)``.

The inverse DFT is defined as

.. math::
   a_m = \\frac{1}{n}\\sum_{k=0}^{n-1}A_k\\exp\\left\\{2\\pi i{mk\\over n}\\right\\}
   \\qquad m = 0,\\ldots,n-1.

It differs from the forward transform by the sign of the exponential
argument and the default normalization by :math:`1/n`.

Type Promotion
--------------

`numpy.fft` promotes ``float32`` and ``complex64`` arrays to ``float64`` and
``complex128`` arrays respectively. For an FFT implementation that does not
promote input arrays, see `scipy.fftpack`.

Normalization
-------------

The argument ``norm`` indicates which direction of the pair of direct/inverse
transforms is scaled and with what normalization factor.
The default normalization (``"backward"``) has the direct (forward) transforms
unscaled and the inverse (backward) transforms scaled by :math:`1/n`. It is
possible to obtain unitary transforms by setting the keyword argument ``norm``
to ``"ortho"`` so that both direct and inverse transforms are scaled by
:math:`1/\\sqrt{n}`. Finally, setting the keyword argument ``norm`` to
``"forward"`` has the direct transforms scaled by :math:`1/n` and the inverse
transforms unscaled (i.e. exactly opposite to the default ``"backward"``).
`None` is an alias of the default option ``"backward"`` for backward
compatibility.

Real and Hermitian transforms
-----------------------------

When the input is purely real, its transform is Hermitian, i.e., the
component at frequency :math:`f_k` is the complex conjugate of the
component at frequency :math:`-f_k`, which means that for real
inputs there is no information in the negative frequency components that
is not already available from the positive frequency components.
The family of `rfft` functions is
designed to operate on real inputs, and exploits this symmetry by
computing only the positive frequency components, up to and including the
Nyquist frequency.  Thus, ``n`` input points produce ``n/2+1`` complex
output points.  The inverses of this family assumes the same symmetry of
its input, and for an output of ``n`` points uses ``n/2+1`` input points.

Correspondingly, when the spectrum is purely real, the signal is
Hermitian.  The `hfft` family of functions exploits this symmetry by
using ``n/2+1`` complex points in the input (time) domain for ``n`` real
points in the frequency domain.

In higher dimensions, FFTs are used, e.g., for image analysis and
filtering.  The computational efficiency of the FFT means that it can
also be a faster way to compute large convolutions, using the property
that a convolution in the time domain is equivalent to a point-by-point
multiplication in the frequency domain.

Higher dimensions
-----------------

In two dimensions, the DFT is defined as

.. math::
   A_{kl} =  \\sum_{m=0}^{M-1} \\sum_{n=0}^{N-1}
   a_{mn}\\exp\\left\\{-2\\pi i \\left({mk\\over M}+{nl\\over N}\\right)\\right\\}
   \\qquad k = 0, \\ldots, M-1;\\quad l = 0, \\ldots, N-1,

which extends in the obvious way to higher dimensions, and the inverses
in higher dimensions also extend in the same way.

References
----------

.. [CT] Cooley, James W., and John W. Tukey, 1965, "An algorithm for the
        machine calculation of complex Fourier series," *Math. Comput.*
        19: 297-301.

.. [NR] Press, W., Teukolsky, S., Vetterline, W.T., and Flannery, B.P.,
        2007, *Numerical Recipes: The Art of Scientific Computing*, ch.
        12-13.  Cambridge Univ. Press, Cambridge, UK.

Examples
--------

For examples, see the various functions.

"""

from . import _pocketfft, _helper
# TODO: `numpy.fft.helper`` was deprecated in NumPy 2.0. It should
# be deleted once downstream libraries move to `numpy.fft`.
from . import helper
from ._pocketfft import *
from ._helper import *

__all__ = _pocketfft.__all__.copy()
__all__ += _helper.__all__

from numpy._pytesttester import PytestTester
test = PytestTester(__name__)
del PytestTester
```
