## Supplementary software v0.2.1 for "Virtual control arms for paediatric myopia trials: external validation of axial-elongation models": __init__.pyi

```
from ._pocketfft import (
    fft,
    ifft,
    rfft,
    irfft,
    hfft,
    ihfft,
    rfftn,
    irfftn,
    rfft2,
    irfft2,
    fft2,
    ifft2,
    fftn,
    ifftn,
)
from ._helper import (
    fftshift,
    ifftshift,
    fftfreq,
    rfftfreq,
)

__all__ = [
    "fft",
    "ifft",
    "rfft",
    "irfft",
    "hfft",
    "ihfft",
    "rfftn",
    "irfftn",
    "rfft2",
    "irfft2",
    "fft2",
    "ifft2",
    "fftn",
    "ifftn",
    "fftshift",
    "ifftshift",
    "fftfreq",
    "rfftfreq",
]
```
