## Supplementary software v0.2.1 for "Virtual control arms for paediatric myopia trials: external validation of axial-elongation models": _helper.py

```
"""
Discrete Fourier Transforms - _helper.py

"""
from numpy._core import integer, empty, arange, asarray, roll
from numpy._core.overrides import array_function_dispatch, set_module

# Created by Pearu Peterson, September 2002

__all__ = ['fftshift', 'ifftshift', 'fftfreq', 'rfftfreq']

integer_types = (int, integer)


def _fftshift_dispatcher(x, axes=None):
    return (x,)


@array_function_dispatch(_fftshift_dispatcher, module='numpy.fft')
def fftshift(x, axes=None):
    """
    Shift the zero-frequency component to the center of the spectrum.

    This function swaps half-spaces for all axes listed (defaults to all).
    Note that ``y[0]`` is the Nyquist component only if ``len(x)`` is even.

    Parameters
    ----------
    x : array_like
        Input array.
    axes : int or shape tuple, optional
        Axes over which to shift.  Default is None, which shifts all axes.

    Returns
    -------
    y : ndarray
        The shifted array.

    See Also
    --------
    ifftshift : The inverse of `fftshift`.

    Examples
    --------
    >>> import numpy as np
    >>> freqs = np.fft.fftfreq(10, 0.1)
    >>> freqs
    array([ 0.,  1.,  2., ..., -3., -2., -1.])
    >>> np.fft.fftshift(freqs)
    array([-5., -4., -3., -2., -1.,  0.,  1.,  2.,  3.,  4.])

    Shift the zero-frequency component only along the second axis:

    >>> freqs = np.fft.fftfreq(9, d=1./9).reshape(3, 3)
    >>> freqs
    array([[ 0.,  1.,  2.],
           [ 3.,  4., -4.],
           [-3., -2., -1.]])
    >>> np.fft.fftshift(freqs, axes=(1,))
    array([[ 2.,  0.,  1.],
           [-4.,  3.,  4.],
           [-1., -3., -2.]])

    """
    x = asarray(x)
    if axes is None:
        axes = tuple(range(x.ndim))
        shift = [dim // 2 for dim in x.shape]
    elif isinstance(axes, integer_types):
        shift = x.shape[axes] // 2
    else:
        shift = [x.shape[ax] // 2 for ax in axes]

    return roll(x, shift, axes)


@array_function_dispatch(_fftshift_dispatcher, module='numpy.fft')
def ifftshift(x, axes=None):
    """
    The inverse of `fftshift`. Although identical for even-length `x`, the
    functions differ by one sample for odd-length `x`.

    Parameters
    ----------
    x : array_like
        Input array.
    axes : int or shape tuple, optional
        Axes over which to calculate.  Defaults to None, which shifts all axes.

    Returns
    -------
    y : ndarray
        The shifted array.

    See Also
    --------
    fftshift : Shift zero-frequency component to the center of the spectrum.

    Examples
    --------
    >>> import numpy as np
    >>> freqs = np.fft.fftfreq(9, d=1./9).reshape(3, 3)
    >>> freqs
    array([[ 0.,  1.,  2.],
           [ 3.,  4., -4.],
           [-3., -2., -1.]])
    >>> np.fft.ifftshift(np.fft.fftshift(freqs))
    array([[ 0.,  1.,  2.],
           [ 3.,  4., -4.],
           [-3., -2., -1.]])

    """
    x = asarray(x)
    if axes is None:
        axes = tuple(range(x.ndim))
        shift = [-(dim // 2) for dim in x.shape]
    elif isinstance(axes, integer_types):
        shift = -(x.shape[axes] // 2)
    else:
        shift = [-(x.shape[ax] // 2) for ax in axes]

    return roll(x, shift, axes)


@set_module('numpy.fft')
def fftfreq(n, d=1.0, device=None):
    """
    Return the Discrete Fourier Transform sample frequencies.

    The returned float array `f` contains the frequency bin centers in cycles
    per unit of the sample spacing (with zero at the start).  For instance, if
    the sample spacing is in seconds, then the frequency unit is cycles/second.

    Given a window length `n` and a sample spacing `d`::

      f = [0, 1, ...,   n/2-1,     -n/2, ..., -1] / (d*n)   if n is even
      f = [0, 1, ..., (n-1)/2, -(n-1)/2, ..., -1] / (d*n)   if n is odd

    Parameters
    ----------
    n : int
        Window length.
    d : scalar, optional
        Sample spacing (inverse of the sampling rate). Defaults to 1.
    device : str, optional
        The device on which to place the created array. Default: ``None``.
        For Array-API interoperability only, so must be ``"cpu"`` if passed.

        .. versionadded:: 2.0.0

    Returns
    -------
    f : ndarray
        Array of length `n` containing the sample frequencies.

    Examples
    --------
    >>> import numpy as np
    >>> signal = np.array([-2, 8, 6, 4, 1, 0, 3, 5], dtype=float)
    >>> fourier = np.fft.fft(signal)
    >>> n = signal.size
    >>> timestep = 0.1
    >>> freq = np.fft.fftfreq(n, d=timestep)
    >>> freq
    array([ 0.  ,  1.25,  2.5 , ..., -3.75, -2.5 , -1.25])

    """
    if not isinstance(n, integer_types):
        raise ValueError("n should be an integer")
    val = 1.0 / (n * d)
    results = empty(n, int, device=device)
    N = (n-1)//2 + 1
    p1 = arange(0, N, dtype=int, device=device)
    results[:N] = p1
    p2 = arange(-(n//2), 0, dtype=int, device=device)
    results[N:] = p2
    return results * val


@set_module('numpy.fft')
def rfftfreq(n, d=1.0, device=None):
    """
    Return the Discrete Fourier Transform sample frequencies
    (for usage with rfft, irfft).

    The returned float array `f` contains the frequency bin centers in cycles
    per unit of the sample spacing (with zero at the start).  For instance, if
    the sample spacing is in seconds, then the frequency unit is cycles/second.

    Given a window length `n` and a sample spacing `d`::

      f = [0, 1, ...,     n/2-1,     n/2] / (d*n)   if n is even
      f = [0, 1, ..., (n-1)/2-1, (n-1)/2] / (d*n)   if n is odd

    Unlike `fftfreq` (but like `scipy.fftpack.rfftfreq`)
    the Nyquist frequency component is considered to be positive.

    Parameters
    ----------
    n : int
        Window length.
    d : scalar, optional
        Sample spacing (inverse of the sampling rate). Defaults to 1.
    device : str, optional
        The device on which to place the created array. Default: ``None``.
        For Array-API interoperability only, so must be ``"cpu"`` if passed.

        .. versionadded:: 2.0.0

    Returns
    -------
    f : ndarray
        Array of length ``n//2 + 1`` containing the sample frequencies.

    Examples
    --------
    >>> import numpy as np
    >>> signal = np.array([-2, 8, 6, 4, 1, 0, 3, 5, -3, 4], dtype=float)
    >>> fourier = np.fft.rfft(signal)
    >>> n = signal.size
    >>> sample_rate = 100
    >>> freq = np.fft.fftfreq(n, d=1./sample_rate)
    >>> freq
    array([  0.,  10.,  20., ..., -30., -20., -10.])
    >>> freq = np.fft.rfftfreq(n, d=1./sample_rate)
    >>> freq
    array([  0.,  10.,  20.,  30.,  40.,  50.])

    """
    if not isinstance(n, integer_types):
        raise ValueError("n should be an integer")
    val = 1.0/(n*d)
    N = n//2 + 1
    results = arange(0, N, dtype=int, device=device)
    return results * val
```
