## Supplementary software v0.2.1 for "Virtual control arms for paediatric myopia trials: external validation of axial-elongation models": _helper.pyi

```
from typing import Any, Final, TypeVar, overload
from typing import Literal as L

from numpy import complexfloating, floating, generic, integer
from numpy._typing import ArrayLike, NDArray, _ArrayLike, _ArrayLikeComplex_co, _ArrayLikeFloat_co, _ShapeLike

__all__ = ["fftfreq", "fftshift", "ifftshift", "rfftfreq"]

_SCT = TypeVar("_SCT", bound=generic)

###

integer_types: Final[tuple[type[int], type[integer]]] = ...

###

@overload
def fftshift(x: _ArrayLike[_SCT], axes: _ShapeLike | None = None) -> NDArray[_SCT]: ...
@overload
def fftshift(x: ArrayLike, axes: _ShapeLike | None = None) -> NDArray[Any]: ...

#
@overload
def ifftshift(x: _ArrayLike[_SCT], axes: _ShapeLike | None = None) -> NDArray[_SCT]: ...
@overload
def ifftshift(x: ArrayLike, axes: _ShapeLike | None = None) -> NDArray[Any]: ...

#
@overload
def fftfreq(n: int | integer, d: _ArrayLikeFloat_co = 1.0, device: L["cpu"] | None = None) -> NDArray[floating]: ...
@overload
def fftfreq(n: int | integer, d: _ArrayLikeComplex_co = 1.0, device: L["cpu"] | None = None) -> NDArray[complexfloating]: ...

#
@overload
def rfftfreq(n: int | integer, d: _ArrayLikeFloat_co = 1.0, device: L["cpu"] | None = None) -> NDArray[floating]: ...
@overload
def rfftfreq(n: int | integer, d: _ArrayLikeComplex_co = 1.0, device: L["cpu"] | None = None) -> NDArray[complexfloating]: ...
```
