## Supplementary software v0.2.1 for "Virtual control arms for paediatric myopia trials: external validation of axial-elongation models": _pocketfft.py

```
"""
Discrete Fourier Transforms

Routines in this module:

fft(a, n=None, axis=-1, norm="backward")
ifft(a, n=None, axis=-1, norm="backward")
rfft(a, n=None, axis=-1, norm="backward")
irfft(a, n=None, axis=-1, norm="backward")
hfft(a, n=None, axis=-1, norm="backward")
ihfft(a, n=None, axis=-1, norm="backward")
fftn(a, s=None, axes=None, norm="backward")
ifftn(a, s=None, axes=None, norm="backward")
rfftn(a, s=None, axes=None, norm="backward")
irfftn(a, s=None, axes=None, norm="backward")
fft2(a, s=None, axes=(-2,-1), norm="backward")
ifft2(a, s=None, axes=(-2, -1), norm="backward")
rfft2(a, s=None, axes=(-2,-1), norm="backward")
irfft2(a, s=None, axes=(-2, -1), norm="backward")

i = inverse transform
r = transform of purely real data
h = Hermite transform
n = n-dimensional transform
2 = 2-dimensional transform
(Note: 2D routines are just nD routines with different default
behavior.)

"""
__all__ = ['fft', 'ifft', 'rfft', 'irfft', 'hfft', 'ihfft', 'rfftn',
           'irfftn', 'rfft2', 'irfft2', 'fft2', 'ifft2', 'fftn', 'ifftn']

import functools
import warnings

from numpy.lib.array_utils import normalize_axis_index
from numpy._core import (asarray, empty_like, result_type,
                         conjugate, take, sqrt, reciprocal)
from . import _pocketfft_umath as pfu
from numpy._core import overrides


array_function_dispatch = functools.partial(
    overrides.array_function_dispatch, module='numpy.fft')


# `inv_norm` is a float by which the result of the transform needs to be
# divided. This replaces the original, more intuitive 'fct` parameter to avoid
# divisions by zero (or alternatively additional checks) in the case of
# zero-length axes during its computation.
def _raw_fft(a, n, axis, is_real, is_forward, norm, out=None):
    if n < 1:
        raise ValueError(f"Invalid number of FFT data points ({n}) specified.")

    # Calculate the normalization factor, passing in the array dtype to
    # avoid precision loss in the possible sqrt or reciprocal.
    if not is_forward:
        norm = _swap_direction(norm)

    real_dtype = result_type(a.real.dtype, 1.0)
    if norm is None or norm == "backward":
        fct = 1
    elif norm == "ortho":
        fct = reciprocal(sqrt(n, dtype=real_dtype))
    elif norm == "forward":
        fct = reciprocal(n, dtype=real_dtype)
    else:
        raise ValueError(f'Invalid norm value {norm}; should be "backward",'
                         '"ortho" or "forward".')

    n_out = n
    if is_real:
        if is_forward:
            ufunc = pfu.rfft_n_even if n % 2 == 0 else pfu.rfft_n_odd
            n_out = n // 2 + 1
        else:
            ufunc = pfu.irfft
    else:
        ufunc = pfu.fft if is_forward else pfu.ifft

    axis = normalize_axis_index(axis, a.ndim)

    if out is None:
        if is_real and not is_forward:  # irfft, complex in, real output.
            out_dtype = real_dtype
        else:  # Others, complex output.
            out_dtype = result_type(a.dtype, 1j)
        out = empty_like(a, shape=a.shape[:axis] + (n_out,) + a.shape[axis+1:],
                         dtype=out_dtype)
    elif ((shape := getattr(out, "shape", None)) is not None
          and (len(shape) != a.ndim or shape[axis] != n_out)):
        raise ValueError("output array has wrong shape.")

    return ufunc(a, fct, axes=[(axis,), (), (axis,)], out=out)


_SWAP_DIRECTION_MAP = {"backward": "forward", None: "forward",
                       "ortho": "ortho", "forward": "backward"}


def _swap_direction(norm):
    try:
        return _SWAP_DIRECTION_MAP[norm]
    except KeyError:
        raise ValueError(f'Invalid norm value {norm}; should be "backward", '
                         '"ortho" or "forward".') from None


def _fft_dispatcher(a, n=None, axis=None, norm=None, out=None):
    return (a, out)


@array_function_dispatch(_fft_dispatcher)
def fft(a, n=None, axis=-1, norm=None, out=None):
    """
    Compute the one-dimensional discrete Fourier Transform.

    This function computes the one-dimensional *n*-point discrete Fourier
    Transform (DFT) with the efficient Fast Fourier Transform (FFT)
    algorithm [CT].

    Parameters
    ----------
    a : array_like
        Input array, can be complex.
    n : int, optional
        Length of the transformed axis of the output.
        If `n` is smaller than the length of the input, the input is cropped.
        If it is larger, the input is padded with zeros.  If `n` is not given,
        the length of the input along the axis specified by `axis` is used.
    axis : int, optional
        Axis over which to compute the FFT.  If not given, the last axis is
        used.
    norm : {"backward", "ortho", "forward"}, optional
        Normalization mode (see `numpy.fft`). Default is "backward".
        Indicates which direction of the forward/backward pair of transforms
        is scaled and with what normalization factor.

        .. versionadded:: 1.20.0

            The "backward", "forward" values were added.
    out : complex ndarray, optional
        If provided, the result will be placed in this array. It should be
        of the appropriate shape and dtype.

        .. versionadded:: 2.0.0

    Returns
    -------
    out : complex ndarray
        The truncated or zero-padded input, transformed along the axis
        indicated by `axis`, or the last one if `axis` is not specified.

    Raises
    ------
    IndexError
        If `axis` is not a valid axis of `a`.

    See Also
    --------
    numpy.fft : for definition of the DFT and conventions used.
    ifft : The inverse of `fft`.
    fft2 : The two-dimensional FFT.
    fftn : The *n*-dimensional FFT.
    rfftn : The *n*-dimensional FFT of real input.
    fftfreq : Frequency bins for given FFT parameters.

    Notes
    -----
    FFT (Fast Fourier Transform) refers to a way the discrete Fourier
    Transform (DFT) can be calculated efficiently, by using symmetries in the
    calculated terms.  The symmetry is highest when `n` is a power of 2, and
    the transform is therefore most efficient for these sizes.

    The DFT is defined, with the conventions used in this implementation, in
    the documentation for the `numpy.fft` module.

    References
    ----------
    .. [CT] Cooley, James W., and John W. Tukey, 1965, "An algorithm for the
            machine calculation of complex Fourier series," *Math. Comput.*
            19: 297-301.

    Examples
    --------
    >>> import numpy as np
    >>> np.fft.fft(np.exp(2j * np.pi * np.arange(8) / 8))
    array([-2.33486982e-16+1.14423775e-17j,  8.00000000e+00-1.25557246e-15j,
            2.33486982e-16+2.33486982e-16j,  0.00000000e+00+1.22464680e-16j,
           -1.14423775e-17+2.33486982e-16j,  0.00000000e+00+5.20784380e-16j,
            1.14423775e-17+1.14423775e-17j,  0.00000000e+00+1.22464680e-16j])

    In this example, real input has an FFT which is Hermitian, i.e., symmetric
    in the real part and anti-symmetric in the imaginary part, as described in
    the `numpy.fft` documentation:

    >>> import matplotlib.pyplot as plt
    >>> t = np.arange(256)
    >>> sp = np.fft.fft(np.sin(t))
    >>> freq = np.fft.fftfreq(t.shape[-1])
    >>> plt.plot(freq, sp.real, freq, sp.imag)
    [<matplotlib.lines.Line2D object at 0x...>, <matplotlib.lines.Line2D object at 0x...>]
    >>> plt.show()

    """
    a = asarray(a)
    if n is None:
        n = a.shape[axis]
    output = _raw_fft(a, n, axis, False, True, norm, out)
    return output


@array_function_dispatch(_fft_dispatcher)
def ifft(a, n=None, axis=-1, norm=None, out=None):
    """
    Compute the one-dimensional inverse discrete Fourier Transform.

    This function computes the inverse of the one-dimensional *n*-point
    discrete Fourier transform computed by `fft`.  In other words,
    ``ifft(fft(a)) == a`` to within numerical accuracy.
    For a general description of the algorithm and definitions,
    see `numpy.fft`.

    The input should be ordered in the same way as is returned by `fft`,
    i.e.,

    * ``a[0]`` should contain the zero frequency term,
    * ``a[1:n//2]`` should contain the positive-frequency terms,
    * ``a[n//2 + 1:]`` should contain the negative-frequency terms, in
      increasing order starting from the most negative frequency.

    For an even number of input points, ``A[n//2]`` represents the sum of
    the values at the positive and negative Nyquist frequencies, as the two
    are aliased together. See `numpy.fft` for details.

    Parameters
    ----------
    a : array_like
        Input array, can be complex.
    n : int, optional
        Length of the transformed axis of the output.
        If `n` is smaller than the length of the input, the input is cropped.
        If it is larger, the input is padded with zeros.  If `n` is not given,
        the length of the input along the axis specified by `axis` is used.
        See notes about padding issues.
    axis : int, optional
        Axis over which to compute the inverse DFT.  If not given, the last
        axis is used.
    norm : {"backward", "ortho", "forward"}, optional
        Normalization mode (see `numpy.fft`). Default is "backward".
        Indicates which direction of the forward/backward pair of transforms
        is scaled and with what normalization factor.

        .. versionadded:: 1.20.0

            The "backward", "forward" values were added.

    out : complex ndarray, optional
        If provided, the result will be placed in this array. It should be
        of the appropriate shape and dtype.

        .. versionadded:: 2.0.0

    Returns
    -------
    out : complex ndarray
        The truncated or zero-padded input, transformed along the axis
        indicated by `axis`, or the last one if `axis` is not specified.

    Raises
    ------
    IndexError
        If `axis` is not a valid axis of `a`.

    See Also
    --------
    numpy.fft : An introduction, with definitions and general explanations.
    fft : The one-dimensional (forward) FFT, of which `ifft` is the inverse
    ifft2 : The two-dimensional inverse FFT.
    ifftn : The n-dimensional inverse FFT.

    Notes
    -----
    If the input parameter `n` is larger than the size of the input, the input
    is padded by appending zeros at the end.  Even though this is the common
    approach, it might lead to surprising results.  If a different padding is
    desired, it must be performed before calling `ifft`.

    Examples
    --------
    >>> import numpy as np
    >>> np.fft.ifft([0, 4, 0, 0])
    array([ 1.+0.j,  0.+1.j, -1.+0.j,  0.-1.j]) # may vary

    Create and plot a band-limited signal with random phases:

    >>> import matplotlib.pyplot as plt
    >>> t = np.arange(400)
    >>> n = np.zeros((400,), dtype=complex)
    >>> n[40:60] = np.exp(1j*np.random.uniform(0, 2*np.pi, (20,)))
    >>> s = np.fft.ifft(n)
    >>> plt.plot(t, s.real, label='real')
    [<matplotlib.lines.Line2D object at ...>]
    >>> plt.plot(t, s.imag, '--', label='imaginary')
    [<matplotlib.lines.Line2D object at ...>]
    >>> plt.legend()
    <matplotlib.legend.Legend object at ...>
    >>> plt.show()

    """
    a = asarray(a)
    if n is None:
        n = a.shape[axis]
    output = _raw_fft(a, n, axis, False, False, norm, out=out)
    return output


@array_function_dispatch(_fft_dispatcher)
def rfft(a, n=None, axis=-1, norm=None, out=None):
    """
    Compute the one-dimensional discrete Fourier Transform for real input.

    This function computes the one-dimensional *n*-point discrete Fourier
    Transform (DFT) of a real-valued array by means of an efficient algorithm
    called the Fast Fourier Transform (FFT).

    Parameters
    ----------
    a : array_like
        Input array
    n : int, optional
        Number of points along transformation axis in the input to use.
        If `n` is smaller than the length of the input, the input is cropped.
        If it is larger, the input is padded with zeros. If `n` is not given,
        the length of the input along the axis specified by `axis` is used.
    axis : int, optional
        Axis over which to compute the FFT. If not given, the last axis is
        used.
    norm : {"backward", "ortho", "forward"}, optional
        Normalization mode (see `numpy.fft`). Default is "backward".
        Indicates which direction of the forward/backward pair of transforms
        is scaled and with what normalization factor.

        .. versionadded:: 1.20.0

            The "backward", "forward" values were added.

    out : complex ndarray, optional
        If provided, the result will be placed in this array. It should be
        of the appropriate shape and dtype.

        .. versionadded:: 2.0.0

    Returns
    -------
    out : complex ndarray
        The truncated or zero-padded input, transformed along the axis
        indicated by `axis`, or the last one if `axis` is not specified.
        If `n` is even, the length of the transformed axis is ``(n/2)+1``.
        If `n` is odd, the length is ``(n+1)/2``.

    Raises
    ------
    IndexError
        If `axis` is not a valid axis of `a`.

    See Also
    --------
    numpy.fft : For definition of the DFT and conventions used.
    irfft : The inverse of `rfft`.
    fft : The one-dimensional FFT of general (complex) input.
    fftn : The *n*-dimensional FFT.
    rfftn : The *n*-dimensional FFT of real input.

    Notes
    -----
    When the DFT is computed for purely real input, the output is
    Hermitian-symmetric, i.e. the negative frequency terms are just the complex
    conjugates of the corresponding positive-frequency terms, and the
    negative-frequency terms are therefore redundant.  This function does not
    compute the negative frequency terms, and the length of the transformed
    axis of the output is therefore ``n//2 + 1``.

    When ``A = rfft(a)`` and fs is the sampling frequency, ``A[0]`` contains
    the zero-frequency term 0*fs, which is real due to Hermitian symmetry.

    If `n` is even, ``A[-1]`` contains the term representing both positive
    and negative Nyquist frequency (+fs/2 and -fs/2), and must also be purely
    real. If `n` is odd, there is no term at fs/2; ``A[-1]`` contains
    the largest positive frequency (fs/2*(n-1)/n), and is complex in the
    general case.

    If the input `a` contains an imaginary part, it is silently discarded.

    Examples
    --------
    >>> import numpy as np
    >>> np.fft.fft([0, 1, 0, 0])
    array([ 1.+0.j,  0.-1.j, -1.+0.j,  0.+1.j]) # may vary
    >>> np.fft.rfft([0, 1, 0, 0])
    array([ 1.+0.j,  0.-1.j, -1.+0.j]) # may vary

    Notice how the final element of the `fft` output is the complex conjugate
    of the second element, for real input. For `rfft`, this symmetry is
    exploited to compute only the non-negative frequency terms.

    """
    a = asarray(a)
    if n is None:
        n = a.shape[axis]
    output = _raw_fft(a, n, axis, True, True, norm, out=out)
    return output


@array_function_dispatch(_fft_dispatcher)
def irfft(a, n=None, axis=-1, norm=None, out=None):
    """
    Computes the inverse of `rfft`.

    This function computes the inverse of the one-dimensional *n*-point
    discrete Fourier Transform of real input computed by `rfft`.
    In other words, ``irfft(rfft(a), len(a)) == a`` to within numerical
    accuracy. (See Notes below for why ``len(a)`` is necessary here.)

    The input is expected to be in the form returned by `rfft`, i.e. the
    real zero-frequency term followed by the complex positive frequency terms
    in order of increasing frequency.  Since the discrete Fourier Transform of
    real input is Hermitian-symmetric, the negative frequency terms are taken
    to be the complex conjugates of the corresponding positive frequency terms.

    Parameters
    ----------
    a : array_like
        The input array.
    n : int, optional
        Length of the transformed axis of the output.
        For `n` output points, ``n//2+1`` input points are necessary.  If the
        input is longer than this, it is cropped.  If it is shorter than this,
        it is padded with zeros.  If `n` is not given, it is taken to be
        ``2*(m-1)`` where ``m`` is the length of the input along the axis
        specified by `axis`.
    axis : int, optional
        Axis over which to compute the inverse FFT. If not given, the last
        axis is used.
    norm : {"backward", "ortho", "forward"}, optional
        Normalization mode (see `numpy.fft`). Default is "backward".
        Indicates which direction of the forward/backward pair of transforms
        is scaled and with what normalization factor.

        .. versionadded:: 1.20.0

            The "backward", "forward" values were added.

    out : ndarray, optional
        If provided, the result will be placed in this array. It should be
        of the appropriate shape and dtype.

        .. versionadded:: 2.0.0

    Returns
    -------
    out : ndarray
        The truncated or zero-padded input, transformed along the axis
        indicated by `axis`, or the last one if `axis` is not specified.
        The length of the transformed axis is `n`, or, if `n` is not given,
        ``2*(m-1)`` where ``m`` is the length of the transformed axis of the
        input. To get an odd number of output points, `n` must be specified.

    Raises
    ------
    IndexError
        If `axis` is not a valid axis of `a`.

    See Also
    --------
    numpy.fft : For definition of the DFT and conventions used.
    rfft : The one-dimensional FFT of real input, of which `irfft` is inverse.
    fft : The one-dimensional FFT.
    irfft2 : The inverse of the two-dimensional FFT of real input.
    irfftn : The inverse of the *n*-dimensional FFT of real input.

    Notes
    -----
    Returns the real valued `n`-point inverse discrete Fourier transform
    of `a`, where `a` contains the non-negative frequency terms of a
    Hermitian-symmetric sequence. `n` is the length of the result, not the
    input.

    If you specify an `n` such that `a` must be zero-padded or truncated, the
    extra/removed values will be added/removed at high frequencies. One can
    thus resample a series to `m` points via Fourier interpolation by:
    ``a_resamp = irfft(rfft(a), m)``.

    The correct interpretation of the hermitian input depends on the length of
    the original data, as given by `n`. This is because each input shape could
    correspond to either an odd or even length signal. By default, `irfft`
    assumes an even output length which puts the last entry at the Nyquist
    frequency; aliasing with its symmetric counterpart. By Hermitian symmetry,
    the value is thus treated as purely real. To avoid losing information, the
    correct length of the real input **must** be given.

    Examples
    --------
    >>> import numpy as np
    >>> np.fft.ifft([1, -1j, -1, 1j])
    array([0.+0.j,  1.+0.j,  0.+0.j,  0.+0.j]) # may vary
    >>> np.fft.irfft([1, -1j, -1])
    array([0.,  1.,  0.,  0.])

    Notice how the last term in the input to the ordinary `ifft` is the
    complex conjugate of the second term, and the output has zero imaginary
    part everywhere.  When calling `irfft`, the negative frequencies are not
    specified, and the output array is purely real.

    """
    a = asarray(a)
    if n is None:
        n = (a.shape[axis] - 1) * 2
    output = _raw_fft(a, n, axis, True, False, norm, out=out)
    return output


@array_function_dispatch(_fft_dispatcher)
def hfft(a, n=None, axis=-1, norm=None, out=None):
    """
    Compute the FFT of a signal that has Hermitian symmetry, i.e., a real
    spectrum.

    Parameters
    ----------
    a : array_like
        The input array.
    n : int, optional
        Length of the transformed axis of the output. For `n` output
        points, ``n//2 + 1`` input points are necessary.  If the input is
        longer than this, it is cropped.  If it is shorter than this, it is
        padded with zeros.  If `n` is not given, it is taken to be ``2*(m-1)``
        where ``m`` is the length of the input along the axis specified by
        `axis`.
    axis : int, optional
        Axis over which to compute the FFT. If not given, the last
        axis is used.
    norm : {"backward", "ortho", "forward"}, optional
        Normalization mode (see `numpy.fft`). Default is "backward".
        Indicates which direction of the forward/backward pair of transforms
        is scaled and with what normalization factor.

        .. versionadded:: 1.20.0

            The "backward", "forward" values were added.

    out : ndarray, optional
        If provided, the result will be placed in this array. It should be
        of the appropriate shape and dtype.

        .. versionadded:: 2.0.0

    Returns
    -------
    out : ndarray
        The truncated or zero-padded input, transformed along the axis
        indicated by `axis`, or the last one if `axis` is not specified.
        The length of the transformed axis is `n`, or, if `n` is not given,
        ``2*m - 2`` where ``m`` is the length of the transformed axis of
        the input. To get an odd number of output points, `n` must be
        specified, for instance as ``2*m - 1`` in the typical case,

    Raises
    ------
    IndexError
        If `axis` is not a valid axis of `a`.

    See also
    --------
    rfft : Compute the one-dimensional FFT for real input.
    ihfft : The inverse of `hfft`.

    Notes
    -----
    `hfft`/`ihfft` are a pair analogous to `rfft`/`irfft`, but for the
    opposite case: here the signal has Hermitian symmetry in the time
    domain and is real in the frequency domain. So here it's `hfft` for
    which you must supply the length of the result if it is to be odd.

    * even: ``ihfft(hfft(a, 2*len(a) - 2)) == a``, within roundoff error,
    * odd: ``ihfft(hfft(a, 2*len(a) - 1)) == a``, within roundoff error.

    The correct interpretation of the hermitian input depends on the length of
    the original data, as given by `n`. This is because each input shape could
    correspond to either an odd or even length signal. By default, `hfft`
    assumes an even output length which puts the last entry at the Nyquist
    frequency; aliasing with its symmetric counterpart. By Hermitian symmetry,
    the value is thus treated as purely real. To avoid losing information, the
    shape of the full signal **must** be given.

    Examples
    --------
    >>> import numpy as np
    >>> signal = np.array([1, 2, 3, 4, 3, 2])
    >>> np.fft.fft(signal)
    array([15.+0.j,  -4.+0.j,   0.+0.j,  -1.-0.j,   0.+0.j,  -4.+0.j]) # may vary
    >>> np.fft.hfft(signal[:4]) # Input first half of signal
    array([15.,  -4.,   0.,  -1.,   0.,  -4.])
    >>> np.fft.hfft(signal, 6)  # Input entire signal and truncate
    array([15.,  -4.,   0.,  -1.,   0.,  -4.])


    >>> signal = np.array([[1, 1.j], [-1.j, 2]])
    >>> np.conj(signal.T) - signal   # check Hermitian symmetry
    array([[ 0.-0.j,  -0.+0.j], # may vary
           [ 0.+0.j,  0.-0.j]])
    >>> freq_spectrum = np.fft.hfft(signal)
    >>> freq_spectrum
    array([[ 1.,  1.],
           [ 2., -2.]])

    """
    a = asarray(a)
    if n is None:
        n = (a.shape[axis] - 1) * 2
    new_norm = _swap_direction(norm)
    output = irfft(conjugate(a), n, axis, norm=new_norm, out=None)
    return output


@array_function_dispatch(_fft_dispatcher)
def ihfft(a, n=None, axis=-1, norm=None, out=None):
    """
    Compute the inverse FFT of a signal that has Hermitian symmetry.

    Parameters
    ----------
    a : array_like
        Input array.
    n : int, optional
        Length of the inverse FFT, the number of points along
        transformation axis in the input to use.  If `n` is smaller than
        the length of the input, the input is cropped.  If it is larger,
        the input is padded with zeros. If `n` is not given, the length of
        the input along the axis specified by `axis` is used.
    axis : int, optional
        Axis over which to compute the inverse FFT. If not given, the last
        axis is used.
    norm : {"backward", "ortho", "forward"}, optional
        Normalization mode (see `numpy.fft`). Default is "backward".
        Indicates which direction of the forward/backward pair of transforms
        is scaled and with what normalization factor.

        .. versionadded:: 1.20.0

            The "backward", "forward" values were added.

    out : complex ndarray, optional
        If provided, the result will be placed in this array. It should be
        of the appropriate shape and dtype.

        .. versionadded:: 2.0.0

    Returns
    -------
    out : complex ndarray
        The truncated or zero-padded input, transformed along the axis
        indicated by `axis`, or the last one if `axis` is not specified.
        The length of the transformed axis is ``n//2 + 1``.

    See also
    --------
    hfft, irfft

    Notes
    -----
    `hfft`/`ihfft` are a pair analogous to `rfft`/`irfft`, but for the
    opposite case: here the signal has Hermitian symmetry in the time
    domain and is real in the frequency domain. So here it's `hfft` for
    which you must supply the length of the result if it is to be odd:

    * even: ``ihfft(hfft(a, 2*len(a) - 2)) == a``, within roundoff error,
    * odd: ``ihfft(hfft(a, 2*len(a) - 1)) == a``, within roundoff error.

    Examples
    --------
    >>> import numpy as np
    >>> spectrum = np.array([ 15, -4, 0, -1, 0, -4])
    >>> np.fft.ifft(spectrum)
    array([1.+0.j,  2.+0.j,  3.+0.j,  4.+0.j,  3.+0.j,  2.+0.j]) # may vary
    >>> np.fft.ihfft(spectrum)
    array([ 1.-0.j,  2.-0.j,  3.-0.j,  4.-0.j]) # may vary

    """
    a = asarray(a)
    if n is None:
        n = a.shape[axis]
    new_norm = _swap_direction(norm)
    out = rfft(a, n, axis, norm=new_norm, out=out)
    return conjugate(out, out=out)


def _cook_nd_args(a, s=None, axes=None, invreal=0):
    if s is None:
        shapeless = True
        if axes is None:
            s = list(a.shape)
        else:
            s = take(a.shape, axes)
    else:
        shapeless = False
    s = list(s)
    if axes is None:
        if not shapeless:
            msg = ("`axes` should not be `None` if `s` is not `None` "
                   "(Deprecated in NumPy 2.0). In a future version of NumPy, "
                   "this will raise an error and `s[i]` will correspond to "
                   "the size along the transformed axis specified by "
                   "`axes[i]`. To retain current behaviour, pass a sequence "
                   "[0, ..., k-1] to `axes` for an array of dimension k.")
            warnings.warn(msg, DeprecationWarning, stacklevel=3)
        axes = list(range(-len(s), 0))
    if len(s) != len(axes):
        raise ValueError("Shape and axes have different lengths.")
    if invreal and shapeless:
        s[-1] = (a.shape[axes[-1]] - 1) * 2
    if None in s:
        msg = ("Passing an array containing `None` values to `s` is "
               "deprecated in NumPy 2.0 and will raise an error in "
               "a future version of NumPy. To use the default behaviour "
               "of the corresponding 1-D transform, pass the value matching "
               "the default for its `n` parameter. To use the default "
               "behaviour for every axis, the `s` argument can be omitted.")
        warnings.warn(msg, DeprecationWarning, stacklevel=3)
    # use the whole input array along axis `i` if `s[i] == -1`
    s = [a.shape[_a] if _s == -1 else _s for _s, _a in zip(s, axes)]
    return s, axes


def _raw_fftnd(a, s=None, axes=None, function=fft, norm=None, out=None):
    a = asarray(a)
    s, axes = _cook_nd_args(a, s, axes)
    itl = list(range(len(axes)))
    itl.reverse()
    for ii in itl:
        a = function(a, n=s[ii], axis=axes[ii], norm=norm, out=out)
    return a


def _fftn_dispatcher(a, s=None, axes=None, norm=None, out=None):
    return (a, out)


@array_function_dispatch(_fftn_dispatcher)
def fftn(a, s=None, axes=None, norm=None, out=None):
    """
    Compute the N-dimensional discrete Fourier Transform.

    This function computes the *N*-dimensional discrete Fourier Transform over
    any number of axes in an *M*-dimensional array by means of the Fast Fourier
    Transform (FFT).

    Parameters
    ----------
    a : array_like
        Input array, can be complex.
    s : sequence of ints, optional
        Shape (length of each transformed axis) of the output
        (``s[0]`` refers to axis 0, ``s[1]`` to axis 1, etc.).
        This corresponds to ``n`` for ``fft(x, n)``.
        Along any axis, if the given shape is smaller than that of the input,
        the input is cropped. If it is larger, the input is padded with zeros.

        .. versionchanged:: 2.0

            If it is ``-1``, the whole input is used (no padding/trimming).

        If `s` is not given, the shape of the input along the axes specified
        by `axes` is used.

        .. deprecated:: 2.0

            If `s` is not ``None``, `axes` must not be ``None`` either.

        .. deprecated:: 2.0

            `s` must contain only ``int`` s, not ``None`` values. ``None``
            values currently mean that the default value for ``n`` is used
            in the corresponding 1-D transform, but this behaviour is
            deprecated.

    axes : sequence of ints, optional
        Axes over which to compute the FFT.  If not given, the last ``len(s)``
        axes are used, or all axes if `s` is also not specified.
        Repeated indices in `axes` means that the transform over that axis is
        performed multiple times.

        .. deprecated:: 2.0

            If `s` is specified, the corresponding `axes` to be transformed
            must be explicitly specified too.

    norm : {"backward", "ortho", "forward"}, optional
        Normalization mode (see `numpy.fft`). Default is "backward".
        Indicates which direction of the forward/backward pair of transforms
        is scaled and with what normalization factor.

        .. versionadded:: 1.20.0

            The "backward", "forward" values were added.

    out : complex ndarray, optional
        If provided, the result will be placed in this array. It should be
        of the appropriate shape and dtype for all axes (and hence is
        incompatible with passing in all but the trivial ``s``).

        .. versionadded:: 2.0.0

    Returns
    -------
    out : complex ndarray
        The truncated or zero-padded input, transformed along the axes
        indicated by `axes`, or by a combination of `s` and `a`,
        as explained in the parameters section above.

    Raises
    ------
    ValueError
        If `s` and `axes` have different length.
    IndexError
        If an element of `axes` is larger than than the number of axes of `a`.

    See Also
    --------
    numpy.fft : Overall view of discrete Fourier transforms, with definitions
        and conventions used.
    ifftn : The inverse of `fftn`, the inverse *n*-dimensional FFT.
    fft : The one-dimensional FFT, with definitions and conventions used.
    rfftn : The *n*-dimensional FFT of real input.
    fft2 : The two-dimensional FFT.
    fftshift : Shifts zero-frequency terms to centre of array

    Notes
    -----
    The output, analogously to `fft`, contains the term for zero frequency in
    the low-order corner of all axes, the positive frequency terms in the
    first half of all axes, the term for the Nyquist frequency in the middle
    of all axes and the negative frequency terms in the second half of all
    axes, in order of decreasingly negative frequency.

    See `numpy.fft` for details, definitions and conventions used.

    Examples
    --------
    >>> import numpy as np
    >>> a = np.mgrid[:3, :3, :3][0]
    >>> np.fft.fftn(a, axes=(1, 2))
    array([[[ 0.+0.j,   0.+0.j,   0.+0.j], # may vary
            [ 0.+0.j,   0.+0.j,   0.+0.j],
            [ 0.+0.j,   0.+0.j,   0.+0.j]],
           [[ 9.+0.j,   0.+0.j,   0.+0.j],
            [ 0.+0.j,   0.+0.j,   0.+0.j],
            [ 0.+0.j,   0.+0.j,   0.+0.j]],
           [[18.+0.j,   0.+0.j,   0.+0.j],
            [ 0.+0.j,   0.+0.j,   0.+0.j],
            [ 0.+0.j,   0.+0.j,   0.+0.j]]])
    >>> np.fft.fftn(a, (2, 2), axes=(0, 1))
    array([[[ 2.+0.j,  2.+0.j,  2.+0.j], # may vary
            [ 0.+0.j,  0.+0.j,  0.+0.j]],
           [[-2.+0.j, -2.+0.j, -2.+0.j],
            [ 0.+0.j,  0.+0.j,  0.+0.j]]])

    >>> import matplotlib.pyplot as plt
    >>> [X, Y] = np.meshgrid(2 * np.pi * np.arange(200) / 12,
    ...                      2 * np.pi * np.arange(200) / 34)
    >>> S = np.sin(X) + np.cos(Y) + np.random.uniform(0, 1, X.shape)
    >>> FS = np.fft.fftn(S)
    >>> plt.imshow(np.log(np.abs(np.fft.fftshift(FS))**2))
    <matplotlib.image.AxesImage object at 0x...>
    >>> plt.show()

    """
    return _raw_fftnd(a, s, axes, fft, norm, out=out)


@array_function_dispatch(_fftn_dispatcher)
def ifftn(a, s=None, axes=None, norm=None, out=None):
    """
    Compute the N-dimensional inverse discrete Fourier Transform.

    This function computes the inverse of the N-dimensional discrete
    Fourier Transform over any number of axes in an M-dimensional array by
    means of the Fast Fourier Transform (FFT).  In other words,
    ``ifftn(fftn(a)) == a`` to within numerical accuracy.
    For a description of the definitions and conventions used, see `numpy.fft`.

    The input, analogously to `ifft`, should be ordered in the same way as is
    returned by `fftn`, i.e. it should have the term for zero frequency
    in all axes in the low-order corner, the positive frequency terms in the
    first half of all axes, the term for the Nyquist frequency in the middle
    of all axes and the negative frequency terms in the second half of all
    axes, in order of decreasingly negative frequency.

    Parameters
    ----------
    a : array_like
        Input array, can be complex.
    s : sequence of ints, optional
        Shape (length of each transformed axis) of the output
        (``s[0]`` refers to axis 0, ``s[1]`` to axis 1, etc.).
        This corresponds to ``n`` for ``ifft(x, n)``.
        Along any axis, if the given shape is smaller than that of the input,
        the input is cropped. If it is larger, the input is padded with zeros.

        .. versionchanged:: 2.0

            If it is ``-1``, the whole input is used (no padding/trimming).

        If `s` is not given, the shape of the input along the axes specified
        by `axes` is used. See notes for issue on `ifft` zero padding.

        .. deprecated:: 2.0

            If `s` is not ``None``, `axes` must not be ``None`` either.

        .. deprecated:: 2.0

            `s` must contain only ``int`` s, not ``None`` values. ``None``
            values currently mean that the default value for ``n`` is used
            in the corresponding 1-D transform, but this behaviour is
            deprecated.

    axes : sequence of ints, optional
        Axes over which to compute the IFFT.  If not given, the last ``len(s)``
        axes are used, or all axes if `s` is also not specified.
        Repeated indices in `axes` means that the inverse transform over that
        axis is performed multiple times.

        .. deprecated:: 2.0

            If `s` is specified, the corresponding `axes` to be transformed
            must be explicitly specified too.

    norm : {"backward", "ortho", "forward"}, optional
        Normalization mode (see `numpy.fft`). Default is "backward".
        Indicates which direction of the forward/backward pair of transforms
        is scaled and with what normalization factor.

        .. versionadded:: 1.20.0

            The "backward", "forward" values were added.

    out : complex ndarray, optional
        If provided, the result will be placed in this array. It should be
        of the appropriate shape and dtype for all axes (and hence is
        incompatible with passing in all but the trivial ``s``).

        .. versionadded:: 2.0.0

    Returns
    -------
    out : complex ndarray
        The truncated or zero-padded input, transformed along the axes
        indicated by `axes`, or by a combination of `s` or `a`,
        as explained in the parameters section above.

    Raises
    ------
    ValueError
        If `s` and `axes` have different length.
    IndexError
        If an element of `axes` is larger than than the number of axes of `a`.

    See Also
    --------
    numpy.fft : Overall view of discrete Fourier transforms, with definitions
         and conventions used.
    fftn : The forward *n*-dimensional FFT, of which `ifftn` is the inverse.
    ifft : The one-dimensional inverse FFT.
    ifft2 : The two-dimensional inverse FFT.
    ifftshift : Undoes `fftshift`, shifts zero-frequency terms to beginning
        of array.

    Notes
    -----
    See `numpy.fft` for definitions and conventions used.

    Zero-padding, analogously with `ifft`, is performed by appending zeros to
    the input along the specified dimension.  Although this is the common
    approach, it might lead to surprising results.  If another form of zero
    padding is desired, it must be performed before `ifftn` is called.

    Examples
    --------
    >>> import numpy as np
    >>> a = np.eye(4)
    >>> np.fft.ifftn(np.fft.fftn(a, axes=(0,)), axes=(1,))
    array([[1.+0.j,  0.+0.j,  0.+0.j,  0.+0.j], # may vary
           [0.+0.j,  1.+0.j,  0.+0.j,  0.+0.j],
           [0.+0.j,  0.+0.j,  1.+0.j,  0.+0.j],
           [0.+0.j,  0.+0.j,  0.+0.j,  1.+0.j]])


    Create and plot an image with band-limited frequency content:

    >>> import matplotlib.pyplot as plt
    >>> n = np.zeros((200,200), dtype=complex)
    >>> n[60:80, 20:40] = np.exp(1j*np.random.uniform(0, 2*np.pi, (20, 20)))
    >>> im = np.fft.ifftn(n).real
    >>> plt.imshow(im)
    <matplotlib.image.AxesImage object at 0x...>
    >>> plt.show()

    """
    return _raw_fftnd(a, s, axes, ifft, norm, out=out)


@array_function_dispatch(_fftn_dispatcher)
def fft2(a, s=None, axes=(-2, -1), norm=None, out=None):
    """
    Compute the 2-dimensional discrete Fourier Transform.

    This function computes the *n*-dimensional discrete Fourier Transform
    over any axes in an *M*-dimensional array by means of the
    Fast Fourier Transform (FFT).  By default, the transform is computed over
    the last two axes of the input array, i.e., a 2-dimensional FFT.

    Parameters
    ----------
    a : array_like
        Input array, can be complex
    s : sequence of ints, optional
        Shape (length of each transformed axis) of the output
        (``s[0]`` refers to axis 0, ``s[1]`` to axis 1, etc.).
        This corresponds to ``n`` for ``fft(x, n)``.
        Along each axis, if the given shape is smaller than that of the input,
        the input is cropped. If it is larger, the input is padded with zeros.

        .. versionchanged:: 2.0

            If it is ``-1``, the whole input is used (no padding/trimming).

        If `s` is not given, the shape of the input along the axes specified
        by `axes` is used.

        .. deprecated:: 2.0

            If `s` is not ``None``, `axes` must not be ``None`` either.

        .. deprecated:: 2.0

            `s` must contain only ``int`` s, not ``None`` values. ``None``
            values currently mean that the default value for ``n`` is used
            in the corresponding 1-D transform, but this behaviour is
            deprecated.

    axes : sequence of ints, optional
        Axes over which to compute the FFT.  If not given, the last two
        axes are used.  A repeated index in `axes` means the transform over
        that axis is performed multiple times.  A one-element sequence means
        that a one-dimensional FFT is performed. Default: ``(-2, -1)``.

        .. deprecated:: 2.0

            If `s` is specified, the corresponding `axes` to be transformed
            must not be ``None``.

    norm : {"backward", "ortho", "forward"}, optional
        Normalization mode (see `numpy.fft`). Default is "backward".
        Indicates which direction of the forward/backward pair of transforms
        is scaled and with what normalization factor.

        .. versionadded:: 1.20.0

            The "backward", "forward" values were added.

    out : complex ndarray, optional
        If provided, the result will be placed in this array. It should be
        of the appropriate shape and dtype for all axes (and hence only the
        last axis can have ``s`` not equal to the shape at that axis).

        .. versionadded:: 2.0.0

    Returns
    -------
    out : complex ndarray
        The truncated or zero-padded input, transformed along the axes
        indicated by `axes`, or the last two axes if `axes` is not given.

    Raises
    ------
    ValueError
        If `s` and `axes` have different length, or `axes` not given and
        ``len(s) != 2``.
    IndexError
        If an element of `axes` is larger than than the number of axes of `a`.

    See Also
    --------
    numpy.fft : Overall view of discrete Fourier transforms, with definitions
         and conventions used.
    ifft2 : The inverse two-dimensional FFT.
    fft : The one-dimensional FFT.
    fftn : The *n*-dimensional FFT.
    fftshift : Shifts zero-frequency terms to the center of the array.
        For two-dimensional input, swaps first and third quadrants, and second
        and fourth quadrants.

    Notes
    -----
    `fft2` is just `fftn` with a different default for `axes`.

    The output, analogously to `fft`, contains the term for zero frequency in
    the low-order corner of the transformed axes, the positive frequency terms
    in the first half of these axes, the term for the Nyquist frequency in the
    middle of the axes and the negative frequency terms in the second half of
    the axes, in order of decreasingly negative frequency.

    See `fftn` for details and a plotting example, and `numpy.fft` for
    definitions and conventions used.


    Examples
    --------
    >>> import numpy as np
    >>> a = np.mgrid[:5, :5][0]
    >>> np.fft.fft2(a)
    array([[ 50.  +0.j        ,   0.  +0.j        ,   0.  +0.j        , # may vary
              0.  +0.j        ,   0.  +0.j        ],
           [-12.5+17.20477401j,   0.  +0.j        ,   0.  +0.j        ,
              0.  +0.j        ,   0.  +0.j        ],
           [-12.5 +4.0614962j ,   0.  +0.j        ,   0.  +0.j        ,
              0.  +0.j        ,   0.  +0.j        ],
           [-12.5 -4.0614962j ,   0.  +0.j        ,   0.  +0.j        ,
              0.  +0.j        ,   0.  +0.j        ],
           [-12.5-17.20477401j,   0.  +0.j        ,   0.  +0.j        ,
              0.  +0.j        ,   0.  +0.j        ]])

    """
    return _raw_fftnd(a, s, axes, fft, norm, out=out)


@array_function_dispatch(_fftn_dispatcher)
def ifft2(a, s=None, axes=(-2, -1), norm=None, out=None):
    """
    Compute the 2-dimensional inverse discrete Fourier Transform.

    This function computes the inverse of the 2-dimensional discrete Fourier
    Transform over any number of axes in an M-dimensional array by means of
    the Fast Fourier Transform (FFT).  In other words, ``ifft2(fft2(a)) == a``
    to within numerical accuracy.  By default, the inverse transform is
    computed over the last two axes of the input array.

    The input, analogously to `ifft`, should be ordered in the same way as is
    returned by `fft2`, i.e. it should have the term for zero frequency
    in the low-order corner of the two axes, the positive frequency terms in
    the first half of these axes, the term for the Nyquist frequency in the
    middle of the axes and the negative frequency terms in the second half of
    both axes, in order of decreasingly negative frequency.

    Parameters
    ----------
    a : array_like
        Input array, can be complex.
    s : sequence of ints, optional
        Shape (length of each axis) of the output (``s[0]`` refers to axis 0,
        ``s[1]`` to axis 1, etc.).  This corresponds to `n` for ``ifft(x, n)``.
        Along each axis, if the given shape is smaller than that of the input,
        the input is cropped. If it is larger, the input is padded with zeros.

        .. versionchanged:: 2.0

            If it is ``-1``, the whole input is used (no padding/trimming).

        If `s` is not given, the shape of the input along the axes specified
        by `axes` is used.  See notes for issue on `ifft` zero padding.

        .. deprecated:: 2.0

            If `s` is not ``None``, `axes` must not be ``None`` either.

        .. deprecated:: 2.0

            `s` must contain only ``int`` s, not ``None`` values. ``None``
            values currently mean that the default value for ``n`` is used
            in the corresponding 1-D transform, but this behaviour is
            deprecated.

    axes : sequence of ints, optional
        Axes over which to compute the FFT.  If not given, the last two
        axes are used.  A repeated index in `axes` means the transform over
        that axis is performed multiple times.  A one-element sequence means
        that a one-dimensional FFT is performed. Default: ``(-2, -1)``.

        .. deprecated:: 2.0

            If `s` is specified, the corresponding `axes` to be transformed
            must not be ``None``.

    norm : {"backward", "ortho", "forward"}, optional
        Normalization mode (see `numpy.fft`). Default is "backward".
        Indicates which direction of the forward/backward pair of transforms
        is scaled and with what normalization factor.

        .. versionadded:: 1.20.0

            The "backward", "forward" values were added.

    out : complex ndarray, optional
        If provided, the result will be placed in this array. It should be
        of the appropriate shape and dtype for all axes (and hence is
        incompatible with passing in all but the trivial ``s``).

        .. versionadded:: 2.0.0

    Returns
    -------
    out : complex ndarray
        The truncated or zero-padded input, transformed along the axes
        indicated by `axes`, or the last two axes if `axes` is not given.

    Raises
    ------
    ValueError
        If `s` and `axes` have different length, or `axes` not given and
        ``len(s) != 2``.
    IndexError
        If an element of `axes` is larger than than the number of axes of `a`.

    See Also
    --------
    numpy.fft : Overall view of discrete Fourier transforms, with definitions
         and conventions used.
    fft2 : The forward 2-dimensional FFT, of which `ifft2` is the inverse.
    ifftn : The inverse of the *n*-dimensional FFT.
    fft : The one-dimensional FFT.
    ifft : The one-dimensional inverse FFT.

    Notes
    -----
    `ifft2` is just `ifftn` with a different default for `axes`.

    See `ifftn` for details and a plotting example, and `numpy.fft` for
    definition and conventions used.

    Zero-padding, analogously with `ifft`, is performed by appending zeros to
    the input along the specified dimension.  Although this is the common
    approach, it might lead to surprising results.  If another form of zero
    padding is desired, it must be performed before `ifft2` is called.

    Examples
    --------
    >>> import numpy as np
    >>> a = 4 * np.eye(4)
    >>> np.fft.ifft2(a)
    array([[1.+0.j,  0.+0.j,  0.+0.j,  0.+0.j], # may vary
           [0.+0.j,  0.+0.j,  0.+0.j,  1.+0.j],
           [0.+0.j,  0.+0.j,  1.+0.j,  0.+0.j],
           [0.+0.j,  1.+0.j,  0.+0.j,  0.+0.j]])

    """
    return _raw_fftnd(a, s, axes, ifft, norm, out=None)


@array_function_dispatch(_fftn_dispatcher)
def rfftn(a, s=None, axes=None, norm=None, out=None):
    """
    Compute the N-dimensional discrete Fourier Transform for real input.

    This function computes the N-dimensional discrete Fourier Transform over
    any number of axes in an M-dimensional real array by means of the Fast
    Fourier Transform (FFT).  By default, all axes are transformed, with the
    real transform performed over the last axis, while the remaining
    transforms are complex.

    Parameters
    ----------
    a : array_like
        Input array, taken to be real.
    s : sequence of ints, optional
        Shape (length along each transformed axis) to use from the input.
        (``s[0]`` refers to axis 0, ``s[1]`` to axis 1, etc.).
        The final element of `s` corresponds to `n` for ``rfft(x, n)``, while
        for the remaining axes, it corresponds to `n` for ``fft(x, n)``.
        Along any axis, if the given shape is smaller than that of the input,
        the input is cropped. If it is larger, the input is padded with zeros.

        .. versionchanged:: 2.0

            If it is ``-1``, the whole input is used (no padding/trimming).

        If `s` is not given, the shape of the input along the axes specified
        by `axes` is used.

        .. deprecated:: 2.0

            If `s` is not ``None``, `axes` must not be ``None`` either.

        .. deprecated:: 2.0

            `s` must contain only ``int`` s, not ``None`` values. ``None``
            values currently mean that the default value for ``n`` is used
            in the corresponding 1-D transform, but this behaviour is
            deprecated.

    axes : sequence of ints, optional
        Axes over which to compute the FFT.  If not given, the last ``len(s)``
        axes are used, or all axes if `s` is also not specified.

        .. deprecated:: 2.0

            If `s` is specified, the corresponding `axes` to be transformed
            must be explicitly specified too.

    norm : {"backward", "ortho", "forward"}, optional
        Normalization mode (see `numpy.fft`). Default is "backward".
        Indicates which direction of the forward/backward pair of transforms
        is scaled and with what normalization factor.

        .. versionadded:: 1.20.0

            The "backward", "forward" values were added.

    out : complex ndarray, optional
        If provided, the result will be placed in this array. It should be
        of the appropriate shape and dtype for all axes (and hence is
        incompatible with passing in all but the trivial ``s``).

        .. versionadded:: 2.0.0

    Returns
    -------
    out : complex ndarray
        The truncated or zero-padded input, transformed along the axes
        indicated by `axes`, or by a combination of `s` and `a`,
        as explained in the parameters section above.
        The length of the last axis transformed will be ``s[-1]//2+1``,
        while the remaining transformed axes will have lengths according to
        `s`, or unchanged from the input.

    Raises
    ------
    ValueError
        If `s` and `axes` have different length.
    IndexError
        If an element of `axes` is larger than than the number of axes of `a`.

    See Also
    --------
    irfftn : The inverse of `rfftn`, i.e. the inverse of the n-dimensional FFT
         of real input.
    fft : The one-dimensional FFT, with definitions and conventions used.
    rfft : The one-dimensional FFT of real input.
    fftn : The n-dimensional FFT.
    rfft2 : The two-dimensional FFT of real input.

    Notes
    -----
    The transform for real input is performed over the last transformation
    axis, as by `rfft`, then the transform over the remaining axes is
    performed as by `fftn`.  The order of the output is as for `rfft` for the
    final transformation axis, and as for `fftn` for the remaining
    transformation axes.

    See `fft` for details, definitions and conventions used.

    Examples
    --------
    >>> import numpy as np
    >>> a = np.ones((2, 2, 2))
    >>> np.fft.rfftn(a)
    array([[[8.+0.j,  0.+0.j], # may vary
            [0.+0.j,  0.+0.j]],
           [[0.+0.j,  0.+0.j],
            [0.+0.j,  0.+0.j]]])

    >>> np.fft.rfftn(a, axes=(2, 0))
    array([[[4.+0.j,  0.+0.j], # may vary
            [4.+0.j,  0.+0.j]],
           [[0.+0.j,  0.+0.j],
            [0.+0.j,  0.+0.j]]])

    """
    a = asarray(a)
    s, axes = _cook_nd_args(a, s, axes)
    a = rfft(a, s[-1], axes[-1], norm, out=out)
    for ii in range(len(axes)-2, -1, -1):
        a = fft(a, s[ii], axes[ii], norm, out=out)
    return a


@array_function_dispatch(_fftn_dispatcher)
def rfft2(a, s=None, axes=(-2, -1), norm=None, out=None):
    """
    Compute the 2-dimensional FFT of a real array.

    Parameters
    ----------
    a : array
        Input array, taken to be real.
    s : sequence of ints, optional
        Shape of the FFT.

        .. versionchanged:: 2.0

            If it is ``-1``, the whole input is used (no padding/trimming).

        .. deprecated:: 2.0

            If `s` is not ``None``, `axes` must not be ``None`` either.

        .. deprecated:: 2.0

            `s` must contain only ``int`` s, not ``None`` values. ``None``
            values currently mean that the default value for ``n`` is used
            in the corresponding 1-D transform, but this behaviour is
            deprecated.

    axes : sequence of ints, optional
        Axes over which to compute the FFT. Default: ``(-2, -1)``.

        .. deprecated:: 2.0

            If `s` is specified, the corresponding `axes` to be transformed
            must not be ``None``.

    norm : {"backward", "ortho", "forward"}, optional
        Normalization mode (see `numpy.fft`). Default is "backward".
        Indicates which direction of the forward/backward pair of transforms
        is scaled and with what normalization factor.

        .. versionadded:: 1.20.0

            The "backward", "forward" values were added.

    out : complex ndarray, optional
        If provided, the result will be placed in this array. It should be
        of the appropriate shape and dtype for the last inverse transform.
        incompatible with passing in all but the trivial ``s``).

        .. versionadded:: 2.0.0

    Returns
    -------
    out : ndarray
        The result of the real 2-D FFT.

    See Also
    --------
    rfftn : Compute the N-dimensional discrete Fourier Transform for real
            input.

    Notes
    -----
    This is really just `rfftn` with different default behavior.
    For more details see `rfftn`.

    Examples
    --------
    >>> import numpy as np
    >>> a = np.mgrid[:5, :5][0]
    >>> np.fft.rfft2(a)
    array([[ 50.  +0.j        ,   0.  +0.j        ,   0.  +0.j        ],
           [-12.5+17.20477401j,   0.  +0.j        ,   0.  +0.j        ],
           [-12.5 +4.0614962j ,   0.  +0.j        ,   0.  +0.j        ],
           [-12.5 -4.0614962j ,   0.  +0.j        ,   0.  +0.j        ],
           [-12.5-17.20477401j,   0.  +0.j        ,   0.  +0.j        ]])
    """
    return rfftn(a, s, axes, norm, out=out)


@array_function_dispatch(_fftn_dispatcher)
def irfftn(a, s=None, axes=None, norm=None, out=None):
    """
    Computes the inverse of `rfftn`.

    This function computes the inverse of the N-dimensional discrete
    Fourier Transform for real input over any number of axes in an
    M-dimensional array by means of the Fast Fourier Transform (FFT).  In
    other words, ``irfftn(rfftn(a), a.shape) == a`` to within numerical
    accuracy. (The ``a.shape`` is necessary like ``len(a)`` is for `irfft`,
    and for the same reason.)

    The input should be ordered in the same way as is returned by `rfftn`,
    i.e. as for `irfft` for the final transformation axis, and as for `ifftn`
    along all the other axes.

    Parameters
    ----------
    a : array_like
        Input array.
    s : sequence of ints, optional
        Shape (length of each transformed axis) of the output
        (``s[0]`` refers to axis 0, ``s[1]`` to axis 1, etc.). `s` is also the
        number of input points used along this axis, except for the last axis,
        where ``s[-1]//2+1`` points of the input are used.
        Along any axis, if the shape indicated by `s` is smaller than that of
        the input, the input is cropped.  If it is larger, the input is padded
        with zeros.

        .. versionchanged:: 2.0

            If it is ``-1``, the whole input is used (no padding/trimming).

        If `s` is not given, the shape of the input along the axes
        specified by axes is used. Except for the last axis which is taken to
        be ``2*(m-1)`` where ``m`` is the length of the input along that axis.

        .. deprecated:: 2.0

            If `s` is not ``None``, `axes` must not be ``None`` either.

        .. deprecated:: 2.0

            `s` must contain only ``int`` s, not ``None`` values. ``None``
            values currently mean that the default value for ``n`` is used
            in the corresponding 1-D transform, but this behaviour is
            deprecated.

    axes : sequence of ints, optional
        Axes over which to compute the inverse FFT. If not given, the last
        `len(s)` axes are used, or all axes if `s` is also not specified.
        Repeated indices in `axes` means that the inverse transform over that
        axis is performed multiple times.

        .. deprecated:: 2.0

            If `s` is specified, the corresponding `axes` to be transformed
            must be explicitly specified too.

    norm : {"backward", "ortho", "forward"}, optional
        Normalization mode (see `numpy.fft`). Default is "backward".
        Indicates which direction of the forward/backward pair of transforms
        is scaled and with what normalization factor.

        .. versionadded:: 1.20.0

            The "backward", "forward" values were added.

    out : ndarray, optional
        If provided, the result will be placed in this array. It should be
        of the appropriate shape and dtype for the last transformation.

        .. versionadded:: 2.0.0

    Returns
    -------
    out : ndarray
        The truncated or zero-padded input, transformed along the axes
        indicated by `axes`, or by a combination of `s` or `a`,
        as explained in the parameters section above.
        The length of each transformed axis is as given by the corresponding
        element of `s`, or the length of the input in every axis except for the
        last one if `s` is not given.  In the final transformed axis the length
        of the output when `s` is not given is ``2*(m-1)`` where ``m`` is the
        length of the final transformed axis of the input.  To get an odd
        number of output points in the final axis, `s` must be specified.

    Raises
    ------
    ValueError
        If `s` and `axes` have different length.
    IndexError
        If an element of `axes` is larger than than the number of axes of `a`.

    See Also
    --------
    rfftn : The forward n-dimensional FFT of real input,
            of which `ifftn` is the inverse.
    fft : The one-dimensional FFT, with definitions and conventions used.
    irfft : The inverse of the one-dimensional FFT of real input.
    irfft2 : The inverse of the two-dimensional FFT of real input.

    Notes
    -----
    See `fft` for definitions and conventions used.

    See `rfft` for definitions and conventions used for real input.

    The correct interpretation of the hermitian input depends on the shape of
    the original data, as given by `s`. This is because each input shape could
    correspond to either an odd or even length signal. By default, `irfftn`
    assumes an even output length which puts the last entry at the Nyquist
    frequency; aliasing with its symmetric counterpart. When performing the
    final complex to real transform, the last value is thus treated as purely
    real. To avoid losing information, the correct shape of the real input
    **must** be given.

    Examples
    --------
    >>> import numpy as np
    >>> a = np.zeros((3, 2, 2))
    >>> a[0, 0, 0] = 3 * 2 * 2
    >>> np.fft.irfftn(a)
    array([[[1.,  1.],
            [1.,  1.]],
           [[1.,  1.],
            [1.,  1.]],
           [[1.,  1.],
            [1.,  1.]]])

    """
    a = asarray(a)
    s, axes = _cook_nd_args(a, s, axes, invreal=1)
    for ii in range(len(axes)-1):
        a = ifft(a, s[ii], axes[ii], norm)
    a = irfft(a, s[-1], axes[-1], norm, out=out)
    return a


@array_function_dispatch(_fftn_dispatcher)
def irfft2(a, s=None, axes=(-2, -1), norm=None, out=None):
    """
    Computes the inverse of `rfft2`.

    Parameters
    ----------
    a : array_like
        The input array
    s : sequence of ints, optional
        Shape of the real output to the inverse FFT.

        .. versionchanged:: 2.0

            If it is ``-1``, the whole input is used (no padding/trimming).

        .. deprecated:: 2.0

            If `s` is not ``None``, `axes` must not be ``None`` either.

        .. deprecated:: 2.0

            `s` must contain only ``int`` s, not ``None`` values. ``None``
            values currently mean that the default value for ``n`` is used
            in the corresponding 1-D transform, but this behaviour is
            deprecated.

    axes : sequence of ints, optional
        The axes over which to compute the inverse fft.
        Default: ``(-2, -1)``, the last two axes.

        .. deprecated:: 2.0

            If `s` is specified, the corresponding `axes` to be transformed
            must not be ``None``.

    norm : {"backward", "ortho", "forward"}, optional
        Normalization mode (see `numpy.fft`). Default is "backward".
        Indicates which direction of the forward/backward pair of transforms
        is scaled and with what normalization factor.

        .. versionadded:: 1.20.0

            The "backward", "forward" values were added.

    out : ndarray, optional
        If provided, the result will be placed in this array. It should be
        of the appropriate shape and dtype for the last transformation.

        .. versionadded:: 2.0.0

    Returns
    -------
    out : ndarray
        The result of the inverse real 2-D FFT.

    See Also
    --------
    rfft2 : The forward two-dimensional FFT of real input,
            of which `irfft2` is the inverse.
    rfft : The one-dimensional FFT for real input.
    irfft : The inverse of the one-dimensional FFT of real input.
    irfftn : Compute the inverse of the N-dimensional FFT of real input.

    Notes
    -----
    This is really `irfftn` with different defaults.
    For more details see `irfftn`.

    Examples
    --------
    >>> import numpy as np
    >>> a = np.mgrid[:5, :5][0]
    >>> A = np.fft.rfft2(a)
    >>> np.fft.irfft2(A, s=a.shape)
    array([[0., 0., 0., 0., 0.],
           [1., 1., 1., 1., 1.],
           [2., 2., 2., 2., 2.],
           [3., 3., 3., 3., 3.],
           [4., 4., 4., 4., 4.]])
    """
    return irfftn(a, s, axes, norm, out=None)
```
