## Supplementary software v0.2.1 for "Virtual control arms for paediatric myopia trials: external validation of axial-elongation models": _pocketfft.pyi

```
from collections.abc import Sequence
from typing import Literal as L, TypeAlias

from numpy import complex128, float64
from numpy._typing import ArrayLike, NDArray, _ArrayLikeNumber_co

__all__ = [
    "fft",
    "ifft",
    "rfft",
    "irfft",
    "hfft",
    "ihfft",
    "rfftn",
    "irfftn",
    "rfft2",
    "irfft2",
    "fft2",
    "ifft2",
    "fftn",
    "ifftn",
]

_NormKind: TypeAlias = L[None, "backward", "ortho", "forward"]

def fft(
    a: ArrayLike,
    n: None | int = ...,
    axis: int = ...,
    norm: _NormKind = ...,
    out: None | NDArray[complex128] = ...,
) -> NDArray[complex128]: ...

def ifft(
    a: ArrayLike,
    n: None | int = ...,
    axis: int = ...,
    norm: _NormKind = ...,
    out: None | NDArray[complex128] = ...,
) -> NDArray[complex128]: ...

def rfft(
    a: ArrayLike,
    n: None | int = ...,
    axis: int = ...,
    norm: _NormKind = ...,
    out: None | NDArray[complex128] = ...,
) -> NDArray[complex128]: ...

def irfft(
    a: ArrayLike,
    n: None | int = ...,
    axis: int = ...,
    norm: _NormKind = ...,
    out: None | NDArray[float64] = ...,
) -> NDArray[float64]: ...

# Input array must be compatible with `np.conjugate`
def hfft(
    a: _ArrayLikeNumber_co,
    n: None | int = ...,
    axis: int = ...,
    norm: _NormKind = ...,
    out: None | NDArray[float64] = ...,
) -> NDArray[float64]: ...

def ihfft(
    a: ArrayLike,
    n: None | int = ...,
    axis: int = ...,
    norm: _NormKind = ...,
    out: None | NDArray[complex128] = ...,
) -> NDArray[complex128]: ...

def fftn(
    a: ArrayLike,
    s: None | Sequence[int] = ...,
    axes: None | Sequence[int] = ...,
    norm: _NormKind = ...,
    out: None | NDArray[complex128] = ...,
) -> NDArray[complex128]: ...

def ifftn(
    a: ArrayLike,
    s: None | Sequence[int] = ...,
    axes: None | Sequence[int] = ...,
    norm: _NormKind = ...,
    out: None | NDArray[complex128] = ...,
) -> NDArray[complex128]: ...

def rfftn(
    a: ArrayLike,
    s: None | Sequence[int] = ...,
    axes: None | Sequence[int] = ...,
    norm: _NormKind = ...,
    out: None | NDArray[complex128] = ...,
) -> NDArray[complex128]: ...

def irfftn(
    a: ArrayLike,
    s: None | Sequence[int] = ...,
    axes: None | Sequence[int] = ...,
    norm: _NormKind = ...,
    out: None | NDArray[float64] = ...,
) -> NDArray[float64]: ...

def fft2(
    a: ArrayLike,
    s: None | Sequence[int] = ...,
    axes: None | Sequence[int] = ...,
    norm: _NormKind = ...,
    out: None | NDArray[complex128] = ...,
) -> NDArray[complex128]: ...

def ifft2(
    a: ArrayLike,
    s: None | Sequence[int] = ...,
    axes: None | Sequence[int] = ...,
    norm: _NormKind = ...,
    out: None | NDArray[complex128] = ...,
) -> NDArray[complex128]: ...

def rfft2(
    a: ArrayLike,
    s: None | Sequence[int] = ...,
    axes: None | Sequence[int] = ...,
    norm: _NormKind = ...,
    out: None | NDArray[complex128] = ...,
) -> NDArray[complex128]: ...

def irfft2(
    a: ArrayLike,
    s: None | Sequence[int] = ...,
    axes: None | Sequence[int] = ...,
    norm: _NormKind = ...,
    out: None | NDArray[float64] = ...,
) -> NDArray[float64]: ...
```
