## Supplementary software v0.2.1 for "Virtual control arms for paediatric myopia trials: external validation of axial-elongation models": helper.py

```
def __getattr__(attr_name):
    import warnings
    from numpy.fft import _helper
    ret = getattr(_helper, attr_name, None)
    if ret is None:
        raise AttributeError(
            f"module 'numpy.fft.helper' has no attribute {attr_name}")
    warnings.warn(
        "The numpy.fft.helper has been made private and renamed to "
        "numpy.fft._helper. All four functions exported by it (i.e. fftshift, "
        "ifftshift, fftfreq, rfftfreq) are available from numpy.fft. "
        f"Please use numpy.fft.{attr_name} instead.",
        DeprecationWarning,
        stacklevel=3
    )
    return ret
```
