## Supplementary software v0.2.1 for "Virtual control arms for paediatric myopia trials: external validation of axial-elongation models": helper.pyi

```
from typing import Any
from typing import Literal as L

from typing_extensions import deprecated

import numpy as np
from numpy._typing import ArrayLike, NDArray, _ShapeLike

from ._helper import integer_types as integer_types

__all__ = ["fftfreq", "fftshift", "ifftshift", "rfftfreq"]

###

@deprecated("Please use `numpy.fft.fftshift` instead.")
def fftshift(x: ArrayLike, axes: _ShapeLike | None = None) -> NDArray[Any]: ...
@deprecated("Please use `numpy.fft.ifftshift` instead.")
def ifftshift(x: ArrayLike, axes: _ShapeLike | None = None) -> NDArray[Any]: ...
@deprecated("Please use `numpy.fft.fftfreq` instead.")
def fftfreq(n: int | np.integer, d: ArrayLike = 1.0, device: L["cpu"] | None = None) -> NDArray[Any]: ...
@deprecated("Please use `numpy.fft.rfftfreq` instead.")
def rfftfreq(n: int | np.integer, d: ArrayLike = 1.0, device: L["cpu"] | None = None) -> NDArray[Any]: ...
```
