## Supplementary software v0.2.1 for "Virtual control arms for paediatric myopia trials: external validation of axial-elongation models": __init__.py

```
"""
``numpy.lib`` is mostly a space for implementing functions that don't
belong in core or in another NumPy submodule with a clear purpose
(e.g. ``random``, ``fft``, ``linalg``, ``ma``).

``numpy.lib``'s private submodules contain basic functions that are used by
other public modules and are useful to have in the main name-space.

"""

# Public submodules
# Note: recfunctions and (maybe) format are public too, but not imported
from . import array_utils
from . import introspect
from . import mixins
from . import npyio
from . import scimath
from . import stride_tricks

# Private submodules
# load module names. See https://github.com/networkx/networkx/issues/5838
from . import _type_check_impl
from . import _index_tricks_impl
from . import _nanfunctions_impl
from . import _function_base_impl
from . import _stride_tricks_impl
from . import _shape_base_impl
from . import _twodim_base_impl
from . import _ufunclike_impl
from . import _histograms_impl
from . import _utils_impl
from . import _arraysetops_impl
from . import _polynomial_impl
from . import _npyio_impl
from . import _arrayterator_impl
from . import _arraypad_impl
from . import _version

# numpy.lib namespace members
from ._arrayterator_impl import Arrayterator
from ._version import NumpyVersion
from numpy._core._multiarray_umath import add_docstring, tracemalloc_domain
from numpy._core.function_base import add_newdoc

__all__ = [
    "Arrayterator", "add_docstring", "add_newdoc", "array_utils",
    "introspect", "mixins", "NumpyVersion", "npyio", "scimath",
    "stride_tricks", "tracemalloc_domain"
]

add_newdoc.__module__ = "numpy.lib"

from numpy._pytesttester import PytestTester
test = PytestTester(__name__)
del PytestTester

def __getattr__(attr):
    # Warn for deprecated/removed aliases
    import math
    import warnings

    if attr == "math":
        warnings.warn(
            "`np.lib.math` is a deprecated alias for the standard library "
            "`math` module (Deprecated Numpy 1.25). Replace usages of "
            "`numpy.lib.math` with `math`", DeprecationWarning, stacklevel=2)
        return math
    elif attr == "emath":
        raise AttributeError(
            "numpy.lib.emath was an alias for emath module that was removed "
            "in NumPy 2.0. Replace usages of numpy.lib.emath with "
            "numpy.emath.",
            name=None
        )
    elif attr in (
        "histograms", "type_check", "nanfunctions", "function_base",
        "arraypad", "arraysetops", "ufunclike", "utils", "twodim_base",
        "shape_base", "polynomial", "index_tricks",
    ):
        raise AttributeError(
            f"numpy.lib.{attr} is now private. If you are using a public "
            "function, it should be available in the main numpy namespace, "
            "otherwise check the NumPy 2.0 migration guide.",
            name=None
        )
    elif attr == "arrayterator":
        raise AttributeError(
            "numpy.lib.arrayterator submodule is now private. To access "
            "Arrayterator class use numpy.lib.Arrayterator.",
            name=None
        )
    else:
        raise AttributeError("module {!r} has no attribute "
                             "{!r}".format(__name__, attr))
```
