## Supplementary software v0.2.1 for "Virtual control arms for paediatric myopia trials: external validation of axial-elongation models": __init__.pyi

```
from numpy._core.multiarray import add_docstring, tracemalloc_domain
from numpy._core.function_base import add_newdoc

from . import array_utils, format, introspect, mixins, npyio, scimath, stride_tricks  # noqa: F401
from ._version import NumpyVersion
from ._arrayterator_impl import Arrayterator

__all__ = [
    "Arrayterator",
    "add_docstring",
    "add_newdoc",
    "array_utils",
    "introspect",
    "mixins",
    "NumpyVersion",
    "npyio",
    "scimath",
    "stride_tricks",
    "tracemalloc_domain",
]
```
