## Supplementary software v0.2.1 for "Virtual control arms for paediatric myopia trials: external validation of axial-elongation models": _array_utils_impl.py

```
"""
Miscellaneous utils.
"""
from numpy._core import asarray
from numpy._core.numeric import normalize_axis_tuple, normalize_axis_index
from numpy._utils import set_module

__all__ = ["byte_bounds", "normalize_axis_tuple", "normalize_axis_index"]


@set_module("numpy.lib.array_utils")
def byte_bounds(a):
    """
    Returns pointers to the end-points of an array.

    Parameters
    ----------
    a : ndarray
        Input array. It must conform to the Python-side of the array
        interface.

    Returns
    -------
    (low, high) : tuple of 2 integers
        The first integer is the first byte of the array, the second
        integer is just past the last byte of the array.  If `a` is not
        contiguous it will not use every byte between the (`low`, `high`)
        values.

    Examples
    --------
    >>> import numpy as np
    >>> I = np.eye(2, dtype='f'); I.dtype
    dtype('float32')
    >>> low, high = np.lib.array_utils.byte_bounds(I)
    >>> high - low == I.size*I.itemsize
    True
    >>> I = np.eye(2); I.dtype
    dtype('float64')
    >>> low, high = np.lib.array_utils.byte_bounds(I)
    >>> high - low == I.size*I.itemsize
    True

    """
    ai = a.__array_interface__
    a_data = ai['data'][0]
    astrides = ai['strides']
    ashape = ai['shape']
    bytes_a = asarray(a).dtype.itemsize

    a_low = a_high = a_data
    if astrides is None:
        # contiguous case
        a_high += a.size * bytes_a
    else:
        for shape, stride in zip(ashape, astrides):
            if stride < 0:
                a_low += (shape-1)*stride
            else:
                a_high += (shape-1)*stride
        a_high += bytes_a
    return a_low, a_high
```
