## Supplementary software v0.2.1 for "Virtual control arms for paediatric myopia trials: external validation of axial-elongation models": _array_utils_impl.pyi

```
from typing import Any, Iterable

from numpy import generic
from numpy.typing import NDArray

__all__ = ["byte_bounds", "normalize_axis_tuple", "normalize_axis_index"]

# NOTE: In practice `byte_bounds` can (potentially) take any object
# implementing the `__array_interface__` protocol. The caveat is
# that certain keys, marked as optional in the spec, must be present for
#  `byte_bounds`. This concerns `"strides"` and `"data"`.
def byte_bounds(a: generic | NDArray[Any]) -> tuple[int, int]: ...

def normalize_axis_tuple(
    axis: int | Iterable[int],
    ndim: int = ...,
    argname: None | str = ...,
    allow_duplicate: None | bool = ...,
) -> tuple[int, int]: ...

def normalize_axis_index(
    axis: int = ...,
    ndim: int = ...,
    msg_prefix: None | str = ...,
) -> int: ...
```
