## Supplementary software v0.2.1 for "Virtual control arms for paediatric myopia trials: external validation of axial-elongation models": _arraypad_impl.py

```
"""
The arraypad module contains a group of functions to pad values onto the edges
of an n-dimensional array.

"""
import numpy as np
from numpy._core.overrides import array_function_dispatch
from numpy.lib._index_tricks_impl import ndindex


__all__ = ['pad']


###############################################################################
# Private utility functions.


def _round_if_needed(arr, dtype):
    """
    Rounds arr inplace if destination dtype is integer.

    Parameters
    ----------
    arr : ndarray
        Input array.
    dtype : dtype
        The dtype of the destination array.
    """
    if np.issubdtype(dtype, np.integer):
        arr.round(out=arr)


def _slice_at_axis(sl, axis):
    """
    Construct tuple of slices to slice an array in the given dimension.

    Parameters
    ----------
    sl : slice
        The slice for the given dimension.
    axis : int
        The axis to which `sl` is applied. All other dimensions are left
        "unsliced".

    Returns
    -------
    sl : tuple of slices
        A tuple with slices matching `shape` in length.

    Examples
    --------
    >>> np._slice_at_axis(slice(None, 3, -1), 1)
    (slice(None, None, None), slice(None, 3, -1), (...,))
    """
    return (slice(None),) * axis + (sl,) + (...,)


def _view_roi(array, original_area_slice, axis):
    """
    Get a view of the current region of interest during iterative padding.

    When padding multiple dimensions iteratively corner values are
    unnecessarily overwritten multiple times. This function reduces the
    working area for the first dimensions so that corners are excluded.

    Parameters
    ----------
    array : ndarray
        The array with the region of interest.
    original_area_slice : tuple of slices
        Denotes the area with original values of the unpadded array.
    axis : int
        The currently padded dimension assuming that `axis` is padded before
        `axis` + 1.

    Returns
    -------
    roi : ndarray
        The region of interest of the original `array`.
    """
    axis += 1
    sl = (slice(None),) * axis + original_area_slice[axis:]
    return array[sl]


def _pad_simple(array, pad_width, fill_value=None):
    """
    Pad array on all sides with either a single value or undefined values.

    Parameters
    ----------
    array : ndarray
        Array to grow.
    pad_width : sequence of tuple[int, int]
        Pad width on both sides for each dimension in `arr`.
    fill_value : scalar, optional
        If provided the padded area is filled with this value, otherwise
        the pad area left undefined.

    Returns
    -------
    padded : ndarray
        The padded array with the same dtype as`array`. Its order will default
        to C-style if `array` is not F-contiguous.
    original_area_slice : tuple
        A tuple of slices pointing to the area of the original array.
    """
    # Allocate grown array
    new_shape = tuple(
        left + size + right
        for size, (left, right) in zip(array.shape, pad_width)
    )
    order = 'F' if array.flags.fnc else 'C'  # Fortran and not also C-order
    padded = np.empty(new_shape, dtype=array.dtype, order=order)

    if fill_value is not None:
        padded.fill(fill_value)

    # Copy old array into correct space
    original_area_slice = tuple(
        slice(left, left + size)
        for size, (left, right) in zip(array.shape, pad_width)
    )
    padded[original_area_slice] = array

    return padded, original_area_slice


def _set_pad_area(padded, axis, width_pair, value_pair):
    """
    Set empty-padded area in given dimension.

    Parameters
    ----------
    padded : ndarray
        Array with the pad area which is modified inplace.
    axis : int
        Dimension with the pad area to set.
    width_pair : (int, int)
        Pair of widths that mark the pad area on both sides in the given
        dimension.
    value_pair : tuple of scalars or ndarrays
        Values inserted into the pad area on each side. It must match or be
        broadcastable to the shape of `arr`.
    """
    left_slice = _slice_at_axis(slice(None, width_pair[0]), axis)
    padded[left_slice] = value_pair[0]

    right_slice = _slice_at_axis(
        slice(padded.shape[axis] - width_pair[1], None), axis)
    padded[right_slice] = value_pair[1]


def _get_edges(padded, axis, width_pair):
    """
    Retrieve edge values from empty-padded array in given dimension.

    Parameters
    ----------
    padded : ndarray
        Empty-padded array.
    axis : int
        Dimension in which the edges are considered.
    width_pair : (int, int)
        Pair of widths that mark the pad area on both sides in the given
        dimension.

    Returns
    -------
    left_edge, right_edge : ndarray
        Edge values of the valid area in `padded` in the given dimension. Its
        shape will always match `padded` except for the dimension given by
        `axis` which will have a length of 1.
    """
    left_index = width_pair[0]
    left_slice = _slice_at_axis(slice(left_index, left_index + 1), axis)
    left_edge = padded[left_slice]

    right_index = padded.shape[axis] - width_pair[1]
    right_slice = _slice_at_axis(slice(right_index - 1, right_index), axis)
    right_edge = padded[right_slice]

    return left_edge, right_edge


def _get_linear_ramps(padded, axis, width_pair, end_value_pair):
    """
    Construct linear ramps for empty-padded array in given dimension.

    Parameters
    ----------
    padded : ndarray
        Empty-padded array.
    axis : int
        Dimension in which the ramps are constructed.
    width_pair : (int, int)
        Pair of widths that mark the pad area on both sides in the given
        dimension.
    end_value_pair : (scalar, scalar)
        End values for the linear ramps which form the edge of the fully padded
        array. These values are included in the linear ramps.

    Returns
    -------
    left_ramp, right_ramp : ndarray
        Linear ramps to set on both sides of `padded`.
    """
    edge_pair = _get_edges(padded, axis, width_pair)

    left_ramp, right_ramp = (
        np.linspace(
            start=end_value,
            stop=edge.squeeze(axis), # Dimension is replaced by linspace
            num=width,
            endpoint=False,
            dtype=padded.dtype,
            axis=axis
        )
        for end_value, edge, width in zip(
            end_value_pair, edge_pair, width_pair
        )
    )

    # Reverse linear space in appropriate dimension
    right_ramp = right_ramp[_slice_at_axis(slice(None, None, -1), axis)]

    return left_ramp, right_ramp


def _get_stats(padded, axis, width_pair, length_pair, stat_func):
    """
    Calculate statistic for the empty-padded array in given dimension.

    Parameters
    ----------
    padded : ndarray
        Empty-padded array.
    axis : int
        Dimension in which the statistic is calculated.
    width_pair : (int, int)
        Pair of widths that mark the pad area on both sides in the given
        dimension.
    length_pair : 2-element sequence of None or int
        Gives the number of values in valid area from each side that is
        taken into account when calculating the statistic. If None the entire
        valid area in `padded` is considered.
    stat_func : function
        Function to compute statistic. The expected signature is
        ``stat_func(x: ndarray, axis: int, keepdims: bool) -> ndarray``.

    Returns
    -------
    left_stat, right_stat : ndarray
        Calculated statistic for both sides of `padded`.
    """
    # Calculate indices of the edges of the area with original values
    left_index = width_pair[0]
    right_index = padded.shape[axis] - width_pair[1]
    # as well as its length
    max_length = right_index - left_index

    # Limit stat_lengths to max_length
    left_length, right_length = length_pair
    if left_length is None or max_length < left_length:
        left_length = max_length
    if right_length is None or max_length < right_length:
        right_length = max_length

    if (left_length == 0 or right_length == 0) \
            and stat_func in {np.amax, np.amin}:
        # amax and amin can't operate on an empty array,
        # raise a more descriptive warning here instead of the default one
        raise ValueError("stat_length of 0 yields no value for padding")

    # Calculate statistic for the left side
    left_slice = _slice_at_axis(
        slice(left_index, left_index + left_length), axis)
    left_chunk = padded[left_slice]
    left_stat = stat_func(left_chunk, axis=axis, keepdims=True)
    _round_if_needed(left_stat, padded.dtype)

    if left_length == right_length == max_length:
        # return early as right_stat must be identical to left_stat
        return left_stat, left_stat

    # Calculate statistic for the right side
    right_slice = _slice_at_axis(
        slice(right_index - right_length, right_index), axis)
    right_chunk = padded[right_slice]
    right_stat = stat_func(right_chunk, axis=axis, keepdims=True)
    _round_if_needed(right_stat, padded.dtype)

    return left_stat, right_stat


def _set_reflect_both(padded, axis, width_pair, method,
                      original_period, include_edge=False):
    """
    Pad `axis` of `arr` with reflection.

    Parameters
    ----------
    padded : ndarray
        Input array of arbitrary shape.
    axis : int
        Axis along which to pad `arr`.
    width_pair : (int, int)
        Pair of widths that mark the pad area on both sides in the given
        dimension.
    method : str
        Controls method of reflection; options are 'even' or 'odd'.
    original_period : int
        Original length of data on `axis` of `arr`.
    include_edge : bool
        If true, edge value is included in reflection, otherwise the edge
        value forms the symmetric axis to the reflection.

    Returns
    -------
    pad_amt : tuple of ints, length 2
        New index positions of padding to do along the `axis`. If these are
        both 0, padding is done in this dimension.
    """
    left_pad, right_pad = width_pair
    old_length = padded.shape[axis] - right_pad - left_pad

    if include_edge:
        # Avoid wrapping with only a subset of the original area
        # by ensuring period can only be a multiple of the original
        # area's length.
        old_length = old_length // original_period * original_period
        # Edge is included, we need to offset the pad amount by 1
        edge_offset = 1
    else:
        # Avoid wrapping with only a subset of the original area
        # by ensuring period can only be a multiple of the original
        # area's length.
        old_length = ((old_length - 1) // (original_period - 1)
            * (original_period - 1) + 1)
        edge_offset = 0  # Edge is not included, no need to offset pad amount
        old_length -= 1  # but must be omitted from the chunk

    if left_pad > 0:
        # Pad with reflected values on left side:
        # First limit chunk size which can't be larger than pad area
        chunk_length = min(old_length, left_pad)
        # Slice right to left, stop on or next to edge, start relative to stop
        stop = left_pad - edge_offset
        start = stop + chunk_length
        left_slice = _slice_at_axis(slice(start, stop, -1), axis)
        left_chunk = padded[left_slice]

        if method == "odd":
            # Negate chunk and align with edge
            edge_slice = _slice_at_axis(slice(left_pad, left_pad + 1), axis)
            left_chunk = 2 * padded[edge_slice] - left_chunk

        # Insert chunk into padded area
        start = left_pad - chunk_length
        stop = left_pad
        pad_area = _slice_at_axis(slice(start, stop), axis)
        padded[pad_area] = left_chunk
        # Adjust pointer to left edge for next iteration
        left_pad -= chunk_length

    if right_pad > 0:
        # Pad with reflected values on right side:
        # First limit chunk size which can't be larger than pad area
        chunk_length = min(old_length, right_pad)
        # Slice right to left, start on or next to edge, stop relative to start
        start = -right_pad + edge_offset - 2
        stop = start - chunk_length
        right_slice = _slice_at_axis(slice(start, stop, -1), axis)
        right_chunk = padded[right_slice]

        if method == "odd":
            # Negate chunk and align with edge
            edge_slice = _slice_at_axis(
                slice(-right_pad - 1, -right_pad), axis)
            right_chunk = 2 * padded[edge_slice] - right_chunk

        # Insert chunk into padded area
        start = padded.shape[axis] - right_pad
        stop = start + chunk_length
        pad_area = _slice_at_axis(slice(start, stop), axis)
        padded[pad_area] = right_chunk
        # Adjust pointer to right edge for next iteration
        right_pad -= chunk_length

    return left_pad, right_pad


def _set_wrap_both(padded, axis, width_pair, original_period):
    """
    Pad `axis` of `arr` with wrapped values.

    Parameters
    ----------
    padded : ndarray
        Input array of arbitrary shape.
    axis : int
        Axis along which to pad `arr`.
    width_pair : (int, int)
        Pair of widths that mark the pad area on both sides in the given
        dimension.
    original_period : int
        Original length of data on `axis` of `arr`.

    Returns
    -------
    pad_amt : tuple of ints, length 2
        New index positions of padding to do along the `axis`. If these are
        both 0, padding is done in this dimension.
    """
    left_pad, right_pad = width_pair
    period = padded.shape[axis] - right_pad - left_pad
    # Avoid wrapping with only a subset of the original area by ensuring period
    # can only be a multiple of the original area's length.
    period = period // original_period * original_period

    # If the current dimension of `arr` doesn't contain enough valid values
    # (not part of the undefined pad area) we need to pad multiple times.
    # Each time the pad area shrinks on both sides which is communicated with
    # these variables.
    new_left_pad = 0
    new_right_pad = 0

    if left_pad > 0:
        # Pad with wrapped values on left side
        # First slice chunk from left side of the non-pad area.
        # Use min(period, left_pad) to ensure that chunk is not larger than
        # pad area.
        slice_end = left_pad + period
        slice_start = slice_end - min(period, left_pad)
        right_slice = _slice_at_axis(slice(slice_start, slice_end), axis)
        right_chunk = padded[right_slice]

        if left_pad > period:
            # Chunk is smaller than pad area
            pad_area = _slice_at_axis(slice(left_pad - period, left_pad), axis)
            new_left_pad = left_pad - period
        else:
            # Chunk matches pad area
            pad_area = _slice_at_axis(slice(None, left_pad), axis)
        padded[pad_area] = right_chunk

    if right_pad > 0:
        # Pad with wrapped values on right side
        # First slice chunk from right side of the non-pad area.
        # Use min(period, right_pad) to ensure that chunk is not larger than
        # pad area.
        slice_start = -right_pad - period
        slice_end = slice_start + min(period, right_pad)
        left_slice = _slice_at_axis(slice(slice_start, slice_end), axis)
        left_chunk = padded[left_slice]

        if right_pad > period:
            # Chunk is smaller than pad area
            pad_area = _slice_at_axis(
                slice(-right_pad, -right_pad + period), axis)
            new_right_pad = right_pad - period
        else:
            # Chunk matches pad area
            pad_area = _slice_at_axis(slice(-right_pad, None), axis)
        padded[pad_area] = left_chunk

    return new_left_pad, new_right_pad


def _as_pairs(x, ndim, as_index=False):
    """
    Broadcast `x` to an array with the shape (`ndim`, 2).

    A helper function for `pad` that prepares and validates arguments like
    `pad_width` for iteration in pairs.

    Parameters
    ----------
    x : {None, scalar, array-like}
        The object to broadcast to the shape (`ndim`, 2).
    ndim : int
        Number of pairs the broadcasted `x` will have.
    as_index : bool, optional
        If `x` is not None, try to round each element of `x` to an integer
        (dtype `np.intp`) and ensure every element is positive.

    Returns
    -------
    pairs : nested iterables, shape (`ndim`, 2)
        The broadcasted version of `x`.

    Raises
    ------
    ValueError
        If `as_index` is True and `x` contains negative elements.
        Or if `x` is not broadcastable to the shape (`ndim`, 2).
    """
    if x is None:
        # Pass through None as a special case, otherwise np.round(x) fails
        # with an AttributeError
        return ((None, None),) * ndim

    x = np.array(x)
    if as_index:
        x = np.round(x).astype(np.intp, copy=False)

    if x.ndim < 3:
        # Optimization: Possibly use faster paths for cases where `x` has
        # only 1 or 2 elements. `np.broadcast_to` could handle these as well
        # but is currently slower

        if x.size == 1:
            # x was supplied as a single value
            x = x.ravel()  # Ensure x[0] works for x.ndim == 0, 1, 2
            if as_index and x < 0:
                raise ValueError("index can't contain negative values")
            return ((x[0], x[0]),) * ndim

        if x.size == 2 and x.shape != (2, 1):
            # x was supplied with a single value for each side
            # but except case when each dimension has a single value
            # which should be broadcasted to a pair,
            # e.g. [[1], [2]] -> [[1, 1], [2, 2]] not [[1, 2], [1, 2]]
            x = x.ravel()  # Ensure x[0], x[1] works
            if as_index and (x[0] < 0 or x[1] < 0):
                raise ValueError("index can't contain negative values")
            return ((x[0], x[1]),) * ndim

    if as_index and x.min() < 0:
        raise ValueError("index can't contain negative values")

    # Converting the array with `tolist` seems to improve performance
    # when iterating and indexing the result (see usage in `pad`)
    return np.broadcast_to(x, (ndim, 2)).tolist()


def _pad_dispatcher(array, pad_width, mode=None, **kwargs):
    return (array,)


###############################################################################
# Public functions


@array_function_dispatch(_pad_dispatcher, module='numpy')
def pad(array, pad_width, mode='constant', **kwargs):
    """
    Pad an array.

    Parameters
    ----------
    array : array_like of rank N
        The array to pad.
    pad_width : {sequence, array_like, int}
        Number of values padded to the edges of each axis.
        ``((before_1, after_1), ... (before_N, after_N))`` unique pad widths
        for each axis.
        ``(before, after)`` or ``((before, after),)`` yields same before
        and after pad for each axis.
        ``(pad,)`` or ``int`` is a shortcut for before = after = pad width
        for all axes.
    mode : str or function, optional
        One of the following string values or a user supplied function.

        'constant' (default)
            Pads with a constant value.
        'edge'
            Pads with the edge values of array.
        'linear_ramp'
            Pads with the linear ramp between end_value and the
            array edge value.
        'maximum'
            Pads with the maximum value of all or part of the
            vector along each axis.
        'mean'
            Pads with the mean value of all or part of the
            vector along each axis.
        'median'
            Pads with the median value of all or part of the
            vector along each axis.
        'minimum'
            Pads with the minimum value of all or part of the
            vector along each axis.
        'reflect'
            Pads with the reflection of the vector mirrored on
            the first and last values of the vector along each
            axis.
        'symmetric'
            Pads with the reflection of the vector mirrored
            along the edge of the array.
        'wrap'
            Pads with the wrap of the vector along the axis.
            The first values are used to pad the end and the
            end values are used to pad the beginning.
        'empty'
            Pads with undefined values.

        <function>
            Padding function, see Notes.
    stat_length : sequence or int, optional
        Used in 'maximum', 'mean', 'median', and 'minimum'.  Number of
        values at edge of each axis used to calculate the statistic value.

        ``((before_1, after_1), ... (before_N, after_N))`` unique statistic
        lengths for each axis.

        ``(before, after)`` or ``((before, after),)`` yields same before
        and after statistic lengths for each axis.

        ``(stat_length,)`` or ``int`` is a shortcut for
        ``before = after = statistic`` length for all axes.

        Default is ``None``, to use the entire axis.
    constant_values : sequence or scalar, optional
        Used in 'constant'.  The values to set the padded values for each
        axis.

        ``((before_1, after_1), ... (before_N, after_N))`` unique pad constants
        for each axis.

        ``(before, after)`` or ``((before, after),)`` yields same before
        and after constants for each axis.

        ``(constant,)`` or ``constant`` is a shortcut for
        ``before = after = constant`` for all axes.

        Default is 0.
    end_values : sequence or scalar, optional
        Used in 'linear_ramp'.  The values used for the ending value of the
        linear_ramp and that will form the edge of the padded array.

        ``((before_1, after_1), ... (before_N, after_N))`` unique end values
        for each axis.

        ``(before, after)`` or ``((before, after),)`` yields same before
        and after end values for each axis.

        ``(constant,)`` or ``constant`` is a shortcut for
        ``before = after = constant`` for all axes.

        Default is 0.
    reflect_type : {'even', 'odd'}, optional
        Used in 'reflect', and 'symmetric'.  The 'even' style is the
        default with an unaltered reflection around the edge value.  For
        the 'odd' style, the extended part of the array is created by
        subtracting the reflected values from two times the edge value.

    Returns
    -------
    pad : ndarray
        Padded array of rank equal to `array` with shape increased
        according to `pad_width`.

    Notes
    -----
    For an array with rank greater than 1, some of the padding of later
    axes is calculated from padding of previous axes.  This is easiest to
    think about with a rank 2 array where the corners of the padded array
    are calculated by using padded values from the first axis.

    The padding function, if used, should modify a rank 1 array in-place. It
    has the following signature::

        padding_func(vector, iaxis_pad_width, iaxis, kwargs)

    where

    vector : ndarray
        A rank 1 array already padded with zeros.  Padded values are
        vector[:iaxis_pad_width[0]] and vector[-iaxis_pad_width[1]:].
    iaxis_pad_width : tuple
        A 2-tuple of ints, iaxis_pad_width[0] represents the number of
        values padded at the beginning of vector where
        iaxis_pad_width[1] represents the number of values padded at
        the end of vector.
    iaxis : int
        The axis currently being calculated.
    kwargs : dict
        Any keyword arguments the function requires.

    Examples
    --------
    >>> import numpy as np
    >>> a = [1, 2, 3, 4, 5]
    >>> np.pad(a, (2, 3), 'constant', constant_values=(4, 6))
    array([4, 4, 1, ..., 6, 6, 6])

    >>> np.pad(a, (2, 3), 'edge')
    array([1, 1, 1, ..., 5, 5, 5])

    >>> np.pad(a, (2, 3), 'linear_ramp', end_values=(5, -4))
    array([ 5,  3,  1,  2,  3,  4,  5,  2, -1, -4])

    >>> np.pad(a, (2,), 'maximum')
    array([5, 5, 1, 2, 3, 4, 5, 5, 5])

    >>> np.pad(a, (2,), 'mean')
    array([3, 3, 1, 2, 3, 4, 5, 3, 3])

    >>> np.pad(a, (2,), 'median')
    array([3, 3, 1, 2, 3, 4, 5, 3, 3])

    >>> a = [[1, 2], [3, 4]]
    >>> np.pad(a, ((3, 2), (2, 3)), 'minimum')
    array([[1, 1, 1, 2, 1, 1, 1],
           [1, 1, 1, 2, 1, 1, 1],
           [1, 1, 1, 2, 1, 1, 1],
           [1, 1, 1, 2, 1, 1, 1],
           [3, 3, 3, 4, 3, 3, 3],
           [1, 1, 1, 2, 1, 1, 1],
           [1, 1, 1, 2, 1, 1, 1]])

    >>> a = [1, 2, 3, 4, 5]
    >>> np.pad(a, (2, 3), 'reflect')
    array([3, 2, 1, 2, 3, 4, 5, 4, 3, 2])

    >>> np.pad(a, (2, 3), 'reflect', reflect_type='odd')
    array([-1,  0,  1,  2,  3,  4,  5,  6,  7,  8])

    >>> np.pad(a, (2, 3), 'symmetric')
    array([2, 1, 1, 2, 3, 4, 5, 5, 4, 3])

    >>> np.pad(a, (2, 3), 'symmetric', reflect_type='odd')
    array([0, 1, 1, 2, 3, 4, 5, 5, 6, 7])

    >>> np.pad(a, (2, 3), 'wrap')
    array([4, 5, 1, 2, 3, 4, 5, 1, 2, 3])

    >>> def pad_with(vector, pad_width, iaxis, kwargs):
    ...     pad_value = kwargs.get('padder', 10)
    ...     vector[:pad_width[0]] = pad_value
    ...     vector[-pad_width[1]:] = pad_value
    >>> a = np.arange(6)
    >>> a = a.reshape((2, 3))
    >>> np.pad(a, 2, pad_with)
    array([[10, 10, 10, 10, 10, 10, 10],
           [10, 10, 10, 10, 10, 10, 10],
           [10, 10,  0,  1,  2, 10, 10],
           [10, 10,  3,  4,  5, 10, 10],
           [10, 10, 10, 10, 10, 10, 10],
           [10, 10, 10, 10, 10, 10, 10]])
    >>> np.pad(a, 2, pad_with, padder=100)
    array([[100, 100, 100, 100, 100, 100, 100],
           [100, 100, 100, 100, 100, 100, 100],
           [100, 100,   0,   1,   2, 100, 100],
           [100, 100,   3,   4,   5, 100, 100],
           [100, 100, 100, 100, 100, 100, 100],
           [100, 100, 100, 100, 100, 100, 100]])
    """
    array = np.asarray(array)
    pad_width = np.asarray(pad_width)

    if not pad_width.dtype.kind == 'i':
        raise TypeError('`pad_width` must be of integral type.')

    # Broadcast to shape (array.ndim, 2)
    pad_width = _as_pairs(pad_width, array.ndim, as_index=True)

    if callable(mode):
        # Old behavior: Use user-supplied function with np.apply_along_axis
        function = mode
        # Create a new zero padded array
        padded, _ = _pad_simple(array, pad_width, fill_value=0)
        # And apply along each axis

        for axis in range(padded.ndim):
            # Iterate using ndindex as in apply_along_axis, but assuming that
            # function operates inplace on the padded array.

            # view with the iteration axis at the end
            view = np.moveaxis(padded, axis, -1)

            # compute indices for the iteration axes, and append a trailing
            # ellipsis to prevent 0d arrays decaying to scalars (gh-8642)
            inds = ndindex(view.shape[:-1])
            inds = (ind + (Ellipsis,) for ind in inds)
            for ind in inds:
                function(view[ind], pad_width[axis], axis, kwargs)

        return padded

    # Make sure that no unsupported keywords were passed for the current mode
    allowed_kwargs = {
        'empty': [], 'edge': [], 'wrap': [],
        'constant': ['constant_values'],
        'linear_ramp': ['end_values'],
        'maximum': ['stat_length'],
        'mean': ['stat_length'],
        'median': ['stat_length'],
        'minimum': ['stat_length'],
        'reflect': ['reflect_type'],
        'symmetric': ['reflect_type'],
    }
    try:
        unsupported_kwargs = set(kwargs) - set(allowed_kwargs[mode])
    except KeyError:
        raise ValueError("mode '{}' is not supported".format(mode)) from None
    if unsupported_kwargs:
        raise ValueError("unsupported keyword arguments for mode '{}': {}"
                         .format(mode, unsupported_kwargs))

    stat_functions = {"maximum": np.amax, "minimum": np.amin,
                      "mean": np.mean, "median": np.median}

    # Create array with final shape and original values
    # (padded area is undefined)
    padded, original_area_slice = _pad_simple(array, pad_width)
    # And prepare iteration over all dimensions
    # (zipping may be more readable than using enumerate)
    axes = range(padded.ndim)

    if mode == "constant":
        values = kwargs.get("constant_values", 0)
        values = _as_pairs(values, padded.ndim)
        for axis, width_pair, value_pair in zip(axes, pad_width, values):
            roi = _view_roi(padded, original_area_slice, axis)
            _set_pad_area(roi, axis, width_pair, value_pair)

    elif mode == "empty":
        pass  # Do nothing as _pad_simple already returned the correct result

    elif array.size == 0:
        # Only modes "constant" and "empty" can extend empty axes, all other
        # modes depend on `array` not being empty
        # -> ensure every empty axis is only "padded with 0"
        for axis, width_pair in zip(axes, pad_width):
            if array.shape[axis] == 0 and any(width_pair):
                raise ValueError(
                    "can't extend empty axis {} using modes other than "
                    "'constant' or 'empty'".format(axis)
                )
        # passed, don't need to do anything more as _pad_simple already
        # returned the correct result

    elif mode == "edge":
        for axis, width_pair in zip(axes, pad_width):
            roi = _view_roi(padded, original_area_slice, axis)
            edge_pair = _get_edges(roi, axis, width_pair)
            _set_pad_area(roi, axis, width_pair, edge_pair)

    elif mode == "linear_ramp":
        end_values = kwargs.get("end_values", 0)
        end_values = _as_pairs(end_values, padded.ndim)
        for axis, width_pair, value_pair in zip(axes, pad_width, end_values):
            roi = _view_roi(padded, original_area_slice, axis)
            ramp_pair = _get_linear_ramps(roi, axis, width_pair, value_pair)
            _set_pad_area(roi, axis, width_pair, ramp_pair)

    elif mode in stat_functions:
        func = stat_functions[mode]
        length = kwargs.get("stat_length", None)
        length = _as_pairs(length, padded.ndim, as_index=True)
        for axis, width_pair, length_pair in zip(axes, pad_width, length):
            roi = _view_roi(padded, original_area_slice, axis)
            stat_pair = _get_stats(roi, axis, width_pair, length_pair, func)
            _set_pad_area(roi, axis, width_pair, stat_pair)

    elif mode in {"reflect", "symmetric"}:
        method = kwargs.get("reflect_type", "even")
        include_edge = mode == "symmetric"
        for axis, (left_index, right_index) in zip(axes, pad_width):
            if array.shape[axis] == 1 and (left_index > 0 or right_index > 0):
                # Extending singleton dimension for 'reflect' is legacy
                # behavior; it really should raise an error.
                edge_pair = _get_edges(padded, axis, (left_index, right_index))
                _set_pad_area(
                    padded, axis, (left_index, right_index), edge_pair)
                continue

            roi = _view_roi(padded, original_area_slice, axis)
            while left_index > 0 or right_index > 0:
                # Iteratively pad until dimension is filled with reflected
                # values. This is necessary if the pad area is larger than
                # the length of the original values in the current dimension.
                left_index, right_index = _set_reflect_both(
                    roi, axis, (left_index, right_index),
                    method, array.shape[axis], include_edge
                )

    elif mode == "wrap":
        for axis, (left_index, right_index) in zip(axes, pad_width):
            roi = _view_roi(padded, original_area_slice, axis)
            original_period = padded.shape[axis] - right_index - left_index
            while left_index > 0 or right_index > 0:
                # Iteratively pad until dimension is filled with wrapped
                # values. This is necessary if the pad area is larger than
                # the length of the original values in the current dimension.
                left_index, right_index = _set_wrap_both(
                    roi, axis, (left_index, right_index), original_period)

    return padded
```
