## Supplementary software v0.2.1 for "Virtual control arms for paediatric myopia trials: external validation of axial-elongation models": _arraypad_impl.pyi

```
from typing import (
    Literal as L,
    Any,
    TypeAlias,
    overload,
    TypeVar,
    Protocol,
    type_check_only,
)

from numpy import generic

from numpy._typing import (
    ArrayLike,
    NDArray,
    _ArrayLikeInt,
    _ArrayLike,
)

__all__ = ["pad"]

_SCT = TypeVar("_SCT", bound=generic)

@type_check_only
class _ModeFunc(Protocol):
    def __call__(
        self,
        vector: NDArray[Any],
        iaxis_pad_width: tuple[int, int],
        iaxis: int,
        kwargs: dict[str, Any],
        /,
    ) -> None: ...

_ModeKind: TypeAlias = L[
    "constant",
    "edge",
    "linear_ramp",
    "maximum",
    "mean",
    "median",
    "minimum",
    "reflect",
    "symmetric",
    "wrap",
    "empty",
]


# TODO: In practice each keyword argument is exclusive to one or more
# specific modes. Consider adding more overloads to express this in the future.

# Expand `**kwargs` into explicit keyword-only arguments
@overload
def pad(
    array: _ArrayLike[_SCT],
    pad_width: _ArrayLikeInt,
    mode: _ModeKind = ...,
    *,
    stat_length: None | _ArrayLikeInt = ...,
    constant_values: ArrayLike = ...,
    end_values: ArrayLike = ...,
    reflect_type: L["odd", "even"] = ...,
) -> NDArray[_SCT]: ...
@overload
def pad(
    array: ArrayLike,
    pad_width: _ArrayLikeInt,
    mode: _ModeKind = ...,
    *,
    stat_length: None | _ArrayLikeInt = ...,
    constant_values: ArrayLike = ...,
    end_values: ArrayLike = ...,
    reflect_type: L["odd", "even"] = ...,
) -> NDArray[Any]: ...
@overload
def pad(
    array: _ArrayLike[_SCT],
    pad_width: _ArrayLikeInt,
    mode: _ModeFunc,
    **kwargs: Any,
) -> NDArray[_SCT]: ...
@overload
def pad(
    array: ArrayLike,
    pad_width: _ArrayLikeInt,
    mode: _ModeFunc,
    **kwargs: Any,
) -> NDArray[Any]: ...
```
