## Supplementary software v0.2.1 for "Virtual control arms for paediatric myopia trials: external validation of axial-elongation models": _arraysetops_impl.py

```
"""
Set operations for arrays based on sorting.

Notes
-----

For floating point arrays, inaccurate results may appear due to usual round-off
and floating point comparison issues.

Speed could be gained in some operations by an implementation of
`numpy.sort`, that can provide directly the permutation vectors, thus avoiding
calls to `numpy.argsort`.

Original author: Robert Cimrman

"""
import functools
import warnings
from typing import NamedTuple

import numpy as np
from numpy._core import overrides
from numpy._core._multiarray_umath import _array_converter


array_function_dispatch = functools.partial(
    overrides.array_function_dispatch, module='numpy')


__all__ = [
    "ediff1d", "in1d", "intersect1d", "isin", "setdiff1d", "setxor1d",
    "union1d", "unique", "unique_all", "unique_counts", "unique_inverse",
    "unique_values"
]


def _ediff1d_dispatcher(ary, to_end=None, to_begin=None):
    return (ary, to_end, to_begin)


@array_function_dispatch(_ediff1d_dispatcher)
def ediff1d(ary, to_end=None, to_begin=None):
    """
    The differences between consecutive elements of an array.

    Parameters
    ----------
    ary : array_like
        If necessary, will be flattened before the differences are taken.
    to_end : array_like, optional
        Number(s) to append at the end of the returned differences.
    to_begin : array_like, optional
        Number(s) to prepend at the beginning of the returned differences.

    Returns
    -------
    ediff1d : ndarray
        The differences. Loosely, this is ``ary.flat[1:] - ary.flat[:-1]``.

    See Also
    --------
    diff, gradient

    Notes
    -----
    When applied to masked arrays, this function drops the mask information
    if the `to_begin` and/or `to_end` parameters are used.

    Examples
    --------
    >>> import numpy as np
    >>> x = np.array([1, 2, 4, 7, 0])
    >>> np.ediff1d(x)
    array([ 1,  2,  3, -7])

    >>> np.ediff1d(x, to_begin=-99, to_end=np.array([88, 99]))
    array([-99,   1,   2, ...,  -7,  88,  99])

    The returned array is always 1D.

    >>> y = [[1, 2, 4], [1, 6, 24]]
    >>> np.ediff1d(y)
    array([ 1,  2, -3,  5, 18])

    """
    conv = _array_converter(ary)
    # Convert to (any) array and ravel:
    ary = conv[0].ravel()

    # enforce that the dtype of `ary` is used for the output
    dtype_req = ary.dtype

    # fast track default case
    if to_begin is None and to_end is None:
        return ary[1:] - ary[:-1]

    if to_begin is None:
        l_begin = 0
    else:
        to_begin = np.asanyarray(to_begin)
        if not np.can_cast(to_begin, dtype_req, casting="same_kind"):
            raise TypeError("dtype of `to_begin` must be compatible "
                            "with input `ary` under the `same_kind` rule.")

        to_begin = to_begin.ravel()
        l_begin = len(to_begin)

    if to_end is None:
        l_end = 0
    else:
        to_end = np.asanyarray(to_end)
        if not np.can_cast(to_end, dtype_req, casting="same_kind"):
            raise TypeError("dtype of `to_end` must be compatible "
                            "with input `ary` under the `same_kind` rule.")

        to_end = to_end.ravel()
        l_end = len(to_end)

    # do the calculation in place and copy to_begin and to_end
    l_diff = max(len(ary) - 1, 0)
    result = np.empty_like(ary, shape=l_diff + l_begin + l_end)

    if l_begin > 0:
        result[:l_begin] = to_begin
    if l_end > 0:
        result[l_begin + l_diff:] = to_end
    np.subtract(ary[1:], ary[:-1], result[l_begin:l_begin + l_diff])

    return conv.wrap(result)


def _unpack_tuple(x):
    """ Unpacks one-element tuples for use as return values """
    if len(x) == 1:
        return x[0]
    else:
        return x


def _unique_dispatcher(ar, return_index=None, return_inverse=None,
                       return_counts=None, axis=None, *, equal_nan=None):
    return (ar,)


@array_function_dispatch(_unique_dispatcher)
def unique(ar, return_index=False, return_inverse=False,
           return_counts=False, axis=None, *, equal_nan=True):
    """
    Find the unique elements of an array.

    Returns the sorted unique elements of an array. There are three optional
    outputs in addition to the unique elements:

    * the indices of the input array that give the unique values
    * the indices of the unique array that reconstruct the input array
    * the number of times each unique value comes up in the input array

    Parameters
    ----------
    ar : array_like
        Input array. Unless `axis` is specified, this will be flattened if it
        is not already 1-D.
    return_index : bool, optional
        If True, also return the indices of `ar` (along the specified axis,
        if provided, or in the flattened array) that result in the unique array.
    return_inverse : bool, optional
        If True, also return the indices of the unique array (for the specified
        axis, if provided) that can be used to reconstruct `ar`.
    return_counts : bool, optional
        If True, also return the number of times each unique item appears
        in `ar`.
    axis : int or None, optional
        The axis to operate on. If None, `ar` will be flattened. If an integer,
        the subarrays indexed by the given axis will be flattened and treated
        as the elements of a 1-D array with the dimension of the given axis,
        see the notes for more details.  Object arrays or structured arrays
        that contain objects are not supported if the `axis` kwarg is used. The
        default is None.

    equal_nan : bool, optional
        If True, collapses multiple NaN values in the return array into one.

        .. versionadded:: 1.24

    Returns
    -------
    unique : ndarray
        The sorted unique values.
    unique_indices : ndarray, optional
        The indices of the first occurrences of the unique values in the
        original array. Only provided if `return_index` is True.
    unique_inverse : ndarray, optional
        The indices to reconstruct the original array from the
        unique array. Only provided if `return_inverse` is True.
    unique_counts : ndarray, optional
        The number of times each of the unique values comes up in the
        original array. Only provided if `return_counts` is True.

    See Also
    --------
    repeat : Repeat elements of an array.
    sort : Return a sorted copy of an array.

    Notes
    -----
    When an axis is specified the subarrays indexed by the axis are sorted.
    This is done by making the specified axis the first dimension of the array
    (move the axis to the first dimension to keep the order of the other axes)
    and then flattening the subarrays in C order. The flattened subarrays are
    then viewed as a structured type with each element given a label, with the
    effect that we end up with a 1-D array of structured types that can be
    treated in the same way as any other 1-D array. The result is that the
    flattened subarrays are sorted in lexicographic order starting with the
    first element.

    .. versionchanged:: 1.21
        Like np.sort, NaN will sort to the end of the values.
        For complex arrays all NaN values are considered equivalent
        (no matter whether the NaN is in the real or imaginary part).
        As the representant for the returned array the smallest one in the
        lexicographical order is chosen - see np.sort for how the lexicographical
        order is defined for complex arrays.

    .. versionchanged:: 2.0
        For multi-dimensional inputs, ``unique_inverse`` is reshaped
        such that the input can be reconstructed using
        ``np.take(unique, unique_inverse, axis=axis)``. The result is
        now not 1-dimensional when ``axis=None``.

        Note that in NumPy 2.0.0 a higher dimensional array was returned also
        when ``axis`` was not ``None``.  This was reverted, but
        ``inverse.reshape(-1)`` can be used to ensure compatibility with both
        versions.

    Examples
    --------
    >>> import numpy as np
    >>> np.unique([1, 1, 2, 2, 3, 3])
    array([1, 2, 3])
    >>> a = np.array([[1, 1], [2, 3]])
    >>> np.unique(a)
    array([1, 2, 3])

    Return the unique rows of a 2D array

    >>> a = np.array([[1, 0, 0], [1, 0, 0], [2, 3, 4]])
    >>> np.unique(a, axis=0)
    array([[1, 0, 0], [2, 3, 4]])

    Return the indices of the original array that give the unique values:

    >>> a = np.array(['a', 'b', 'b', 'c', 'a'])
    >>> u, indices = np.unique(a, return_index=True)
    >>> u
    array(['a', 'b', 'c'], dtype='<U1')
    >>> indices
    array([0, 1, 3])
    >>> a[indices]
    array(['a', 'b', 'c'], dtype='<U1')

    Reconstruct the input array from the unique values and inverse:

    >>> a = np.array([1, 2, 6, 4, 2, 3, 2])
    >>> u, indices = np.unique(a, return_inverse=True)
    >>> u
    array([1, 2, 3, 4, 6])
    >>> indices
    array([0, 1, 4, 3, 1, 2, 1])
    >>> u[indices]
    array([1, 2, 6, 4, 2, 3, 2])

    Reconstruct the input values from the unique values and counts:

    >>> a = np.array([1, 2, 6, 4, 2, 3, 2])
    >>> values, counts = np.unique(a, return_counts=True)
    >>> values
    array([1, 2, 3, 4, 6])
    >>> counts
    array([1, 3, 1, 1, 1])
    >>> np.repeat(values, counts)
    array([1, 2, 2, 2, 3, 4, 6])    # original order not preserved

    """
    ar = np.asanyarray(ar)
    if axis is None:
        ret = _unique1d(ar, return_index, return_inverse, return_counts,
                        equal_nan=equal_nan, inverse_shape=ar.shape, axis=None)
        return _unpack_tuple(ret)

    # axis was specified and not None
    try:
        ar = np.moveaxis(ar, axis, 0)
    except np.exceptions.AxisError:
        # this removes the "axis1" or "axis2" prefix from the error message
        raise np.exceptions.AxisError(axis, ar.ndim) from None
    inverse_shape = [1] * ar.ndim
    inverse_shape[axis] = ar.shape[0]

    # Must reshape to a contiguous 2D array for this to work...
    orig_shape, orig_dtype = ar.shape, ar.dtype
    ar = ar.reshape(orig_shape[0], np.prod(orig_shape[1:], dtype=np.intp))
    ar = np.ascontiguousarray(ar)
    dtype = [('f{i}'.format(i=i), ar.dtype) for i in range(ar.shape[1])]

    # At this point, `ar` has shape `(n, m)`, and `dtype` is a structured
    # data type with `m` fields where each field has the data type of `ar`.
    # In the following, we create the array `consolidated`, which has
    # shape `(n,)` with data type `dtype`.
    try:
        if ar.shape[1] > 0:
            consolidated = ar.view(dtype)
        else:
            # If ar.shape[1] == 0, then dtype will be `np.dtype([])`, which is
            # a data type with itemsize 0, and the call `ar.view(dtype)` will
            # fail.  Instead, we'll use `np.empty` to explicitly create the
            # array with shape `(len(ar),)`.  Because `dtype` in this case has
            # itemsize 0, the total size of the result is still 0 bytes.
            consolidated = np.empty(len(ar), dtype=dtype)
    except TypeError as e:
        # There's no good way to do this for object arrays, etc...
        msg = 'The axis argument to unique is not supported for dtype {dt}'
        raise TypeError(msg.format(dt=ar.dtype)) from e

    def reshape_uniq(uniq):
        n = len(uniq)
        uniq = uniq.view(orig_dtype)
        uniq = uniq.reshape(n, *orig_shape[1:])
        uniq = np.moveaxis(uniq, 0, axis)
        return uniq

    output = _unique1d(consolidated, return_index,
                       return_inverse, return_counts,
                       equal_nan=equal_nan, inverse_shape=inverse_shape,
                       axis=axis)
    output = (reshape_uniq(output[0]),) + output[1:]
    return _unpack_tuple(output)


def _unique1d(ar, return_index=False, return_inverse=False,
              return_counts=False, *, equal_nan=True, inverse_shape=None,
              axis=None):
    """
    Find the unique elements of an array, ignoring shape.
    """
    ar = np.asanyarray(ar).flatten()

    optional_indices = return_index or return_inverse

    if optional_indices:
        perm = ar.argsort(kind='mergesort' if return_index else 'quicksort')
        aux = ar[perm]
    else:
        ar.sort()
        aux = ar
    mask = np.empty(aux.shape, dtype=np.bool)
    mask[:1] = True
    if (equal_nan and aux.shape[0] > 0 and aux.dtype.kind in "cfmM" and
            np.isnan(aux[-1])):
        if aux.dtype.kind == "c":  # for complex all NaNs are considered equivalent
            aux_firstnan = np.searchsorted(np.isnan(aux), True, side='left')
        else:
            aux_firstnan = np.searchsorted(aux, aux[-1], side='left')
        if aux_firstnan > 0:
            mask[1:aux_firstnan] = (
                aux[1:aux_firstnan] != aux[:aux_firstnan - 1])
        mask[aux_firstnan] = True
        mask[aux_firstnan + 1:] = False
    else:
        mask[1:] = aux[1:] != aux[:-1]

    ret = (aux[mask],)
    if return_index:
        ret += (perm[mask],)
    if return_inverse:
        imask = np.cumsum(mask) - 1
        inv_idx = np.empty(mask.shape, dtype=np.intp)
        inv_idx[perm] = imask
        ret += (inv_idx.reshape(inverse_shape) if axis is None else inv_idx,)
    if return_counts:
        idx = np.concatenate(np.nonzero(mask) + ([mask.size],))
        ret += (np.diff(idx),)
    return ret


# Array API set functions

class UniqueAllResult(NamedTuple):
    values: np.ndarray
    indices: np.ndarray
    inverse_indices: np.ndarray
    counts: np.ndarray


class UniqueCountsResult(NamedTuple):
    values: np.ndarray
    counts: np.ndarray


class UniqueInverseResult(NamedTuple):
    values: np.ndarray
    inverse_indices: np.ndarray


def _unique_all_dispatcher(x, /):
    return (x,)


@array_function_dispatch(_unique_all_dispatcher)
def unique_all(x):
    """
    Find the unique elements of an array, and counts, inverse, and indices.

    This function is an Array API compatible alternative to::

        np.unique(x, return_index=True, return_inverse=True,
                  return_counts=True, equal_nan=False)

    but returns a namedtuple for easier access to each output.

    Parameters
    ----------
    x : array_like
        Input array. It will be flattened if it is not already 1-D.

    Returns
    -------
    out : namedtuple
        The result containing:

        * values - The unique elements of an input array.
        * indices - The first occurring indices for each unique element.
        * inverse_indices - The indices from the set of unique elements
          that reconstruct `x`.
        * counts - The corresponding counts for each unique element.

    See Also
    --------
    unique : Find the unique elements of an array.

    Examples
    --------
    >>> import numpy as np
    >>> x = [1, 1, 2]
    >>> uniq = np.unique_all(x)
    >>> uniq.values
    array([1, 2])
    >>> uniq.indices
    array([0, 2])
    >>> uniq.inverse_indices
    array([0, 0, 1])
    >>> uniq.counts
    array([2, 1])
    """
    result = unique(
        x,
        return_index=True,
        return_inverse=True,
        return_counts=True,
        equal_nan=False
    )
    return UniqueAllResult(*result)


def _unique_counts_dispatcher(x, /):
    return (x,)


@array_function_dispatch(_unique_counts_dispatcher)
def unique_counts(x):
    """
    Find the unique elements and counts of an input array `x`.

    This function is an Array API compatible alternative to::

        np.unique(x, return_counts=True, equal_nan=False)

    but returns a namedtuple for easier access to each output.

    Parameters
    ----------
    x : array_like
        Input array. It will be flattened if it is not already 1-D.

    Returns
    -------
    out : namedtuple
        The result containing:

        * values - The unique elements of an input array.
        * counts - The corresponding counts for each unique element.

    See Also
    --------
    unique : Find the unique elements of an array.

    Examples
    --------
    >>> import numpy as np
    >>> x = [1, 1, 2]
    >>> uniq = np.unique_counts(x)
    >>> uniq.values
    array([1, 2])
    >>> uniq.counts
    array([2, 1])
    """
    result = unique(
        x,
        return_index=False,
        return_inverse=False,
        return_counts=True,
        equal_nan=False
    )
    return UniqueCountsResult(*result)


def _unique_inverse_dispatcher(x, /):
    return (x,)


@array_function_dispatch(_unique_inverse_dispatcher)
def unique_inverse(x):
    """
    Find the unique elements of `x` and indices to reconstruct `x`.

    This function is an Array API compatible alternative to::

        np.unique(x, return_inverse=True, equal_nan=False)

    but returns a namedtuple for easier access to each output.

    Parameters
    ----------
    x : array_like
        Input array. It will be flattened if it is not already 1-D.

    Returns
    -------
    out : namedtuple
        The result containing:

        * values - The unique elements of an input array.
        * inverse_indices - The indices from the set of unique elements
          that reconstruct `x`.

    See Also
    --------
    unique : Find the unique elements of an array.

    Examples
    --------
    >>> import numpy as np
    >>> x = [1, 1, 2]
    >>> uniq = np.unique_inverse(x)
    >>> uniq.values
    array([1, 2])
    >>> uniq.inverse_indices
    array([0, 0, 1])
    """
    result = unique(
        x,
        return_index=False,
        return_inverse=True,
        return_counts=False,
        equal_nan=False
    )
    return UniqueInverseResult(*result)


def _unique_values_dispatcher(x, /):
    return (x,)


@array_function_dispatch(_unique_values_dispatcher)
def unique_values(x):
    """
    Returns the unique elements of an input array `x`.

    This function is an Array API compatible alternative to::

        np.unique(x, equal_nan=False)

    Parameters
    ----------
    x : array_like
        Input array. It will be flattened if it is not already 1-D.

    Returns
    -------
    out : ndarray
        The unique elements of an input array.

    See Also
    --------
    unique : Find the unique elements of an array.

    Examples
    --------
    >>> import numpy as np
    >>> np.unique_values([1, 1, 2])
    array([1, 2])

    """
    return unique(
        x,
        return_index=False,
        return_inverse=False,
        return_counts=False,
        equal_nan=False
    )


def _intersect1d_dispatcher(
        ar1, ar2, assume_unique=None, return_indices=None):
    return (ar1, ar2)


@array_function_dispatch(_intersect1d_dispatcher)
def intersect1d(ar1, ar2, assume_unique=False, return_indices=False):
    """
    Find the intersection of two arrays.

    Return the sorted, unique values that are in both of the input arrays.

    Parameters
    ----------
    ar1, ar2 : array_like
        Input arrays. Will be flattened if not already 1D.
    assume_unique : bool
        If True, the input arrays are both assumed to be unique, which
        can speed up the calculation.  If True but ``ar1`` or ``ar2`` are not
        unique, incorrect results and out-of-bounds indices could result.
        Default is False.
    return_indices : bool
        If True, the indices which correspond to the intersection of the two
        arrays are returned. The first instance of a value is used if there are
        multiple. Default is False.

    Returns
    -------
    intersect1d : ndarray
        Sorted 1D array of common and unique elements.
    comm1 : ndarray
        The indices of the first occurrences of the common values in `ar1`.
        Only provided if `return_indices` is True.
    comm2 : ndarray
        The indices of the first occurrences of the common values in `ar2`.
        Only provided if `return_indices` is True.

    Examples
    --------
    >>> import numpy as np
    >>> np.intersect1d([1, 3, 4, 3], [3, 1, 2, 1])
    array([1, 3])

    To intersect more than two arrays, use functools.reduce:

    >>> from functools import reduce
    >>> reduce(np.intersect1d, ([1, 3, 4, 3], [3, 1, 2, 1], [6, 3, 4, 2]))
    array([3])

    To return the indices of the values common to the input arrays
    along with the intersected values:

    >>> x = np.array([1, 1, 2, 3, 4])
    >>> y = np.array([2, 1, 4, 6])
    >>> xy, x_ind, y_ind = np.intersect1d(x, y, return_indices=True)
    >>> x_ind, y_ind
    (array([0, 2, 4]), array([1, 0, 2]))
    >>> xy, x[x_ind], y[y_ind]
    (array([1, 2, 4]), array([1, 2, 4]), array([1, 2, 4]))

    """
    ar1 = np.asanyarray(ar1)
    ar2 = np.asanyarray(ar2)

    if not assume_unique:
        if return_indices:
            ar1, ind1 = unique(ar1, return_index=True)
            ar2, ind2 = unique(ar2, return_index=True)
        else:
            ar1 = unique(ar1)
            ar2 = unique(ar2)
    else:
        ar1 = ar1.ravel()
        ar2 = ar2.ravel()

    aux = np.concatenate((ar1, ar2))
    if return_indices:
        aux_sort_indices = np.argsort(aux, kind='mergesort')
        aux = aux[aux_sort_indices]
    else:
        aux.sort()

    mask = aux[1:] == aux[:-1]
    int1d = aux[:-1][mask]

    if return_indices:
        ar1_indices = aux_sort_indices[:-1][mask]
        ar2_indices = aux_sort_indices[1:][mask] - ar1.size
        if not assume_unique:
            ar1_indices = ind1[ar1_indices]
            ar2_indices = ind2[ar2_indices]

        return int1d, ar1_indices, ar2_indices
    else:
        return int1d


def _setxor1d_dispatcher(ar1, ar2, assume_unique=None):
    return (ar1, ar2)


@array_function_dispatch(_setxor1d_dispatcher)
def setxor1d(ar1, ar2, assume_unique=False):
    """
    Find the set exclusive-or of two arrays.

    Return the sorted, unique values that are in only one (not both) of the
    input arrays.

    Parameters
    ----------
    ar1, ar2 : array_like
        Input arrays.
    assume_unique : bool
        If True, the input arrays are both assumed to be unique, which
        can speed up the calculation. Default is False.

    Returns
    -------
    setxor1d : ndarray
        Sorted 1D array of unique values that are in only one of the input
        arrays.

    Examples
    --------
    >>> import numpy as np
    >>> a = np.array([1, 2, 3, 2, 4])
    >>> b = np.array([2, 3, 5, 7, 5])
    >>> np.setxor1d(a,b)
    array([1, 4, 5, 7])

    """
    if not assume_unique:
        ar1 = unique(ar1)
        ar2 = unique(ar2)

    aux = np.concatenate((ar1, ar2), axis=None)
    if aux.size == 0:
        return aux

    aux.sort()
    flag = np.concatenate(([True], aux[1:] != aux[:-1], [True]))
    return aux[flag[1:] & flag[:-1]]


def _in1d_dispatcher(ar1, ar2, assume_unique=None, invert=None, *,
                     kind=None):
    return (ar1, ar2)


@array_function_dispatch(_in1d_dispatcher)
def in1d(ar1, ar2, assume_unique=False, invert=False, *, kind=None):
    """
    Test whether each element of a 1-D array is also present in a second array.

    .. deprecated:: 2.0
        Use :func:`isin` instead of `in1d` for new code.

    Returns a boolean array the same length as `ar1` that is True
    where an element of `ar1` is in `ar2` and False otherwise.

    Parameters
    ----------
    ar1 : (M,) array_like
        Input array.
    ar2 : array_like
        The values against which to test each value of `ar1`.
    assume_unique : bool, optional
        If True, the input arrays are both assumed to be unique, which
        can speed up the calculation.  Default is False.
    invert : bool, optional
        If True, the values in the returned array are inverted (that is,
        False where an element of `ar1` is in `ar2` and True otherwise).
        Default is False. ``np.in1d(a, b, invert=True)`` is equivalent
        to (but is faster than) ``np.invert(in1d(a, b))``.
    kind : {None, 'sort', 'table'}, optional
        The algorithm to use. This will not affect the final result,
        but will affect the speed and memory use. The default, None,
        will select automatically based on memory considerations.

        * If 'sort', will use a mergesort-based approach. This will have
          a memory usage of roughly 6 times the sum of the sizes of
          `ar1` and `ar2`, not accounting for size of dtypes.
        * If 'table', will use a lookup table approach similar
          to a counting sort. This is only available for boolean and
          integer arrays. This will have a memory usage of the
          size of `ar1` plus the max-min value of `ar2`. `assume_unique`
          has no effect when the 'table' option is used.
        * If None, will automatically choose 'table' if
          the required memory allocation is less than or equal to
          6 times the sum of the sizes of `ar1` and `ar2`,
          otherwise will use 'sort'. This is done to not use
          a large amount of memory by default, even though
          'table' may be faster in most cases. If 'table' is chosen,
          `assume_unique` will have no effect.

    Returns
    -------
    in1d : (M,) ndarray, bool
        The values `ar1[in1d]` are in `ar2`.

    See Also
    --------
    isin                  : Version of this function that preserves the
                            shape of ar1.

    Notes
    -----
    `in1d` can be considered as an element-wise function version of the
    python keyword `in`, for 1-D sequences. ``in1d(a, b)`` is roughly
    equivalent to ``np.array([item in b for item in a])``.
    However, this idea fails if `ar2` is a set, or similar (non-sequence)
    container:  As ``ar2`` is converted to an array, in those cases
    ``asarray(ar2)`` is an object array rather than the expected array of
    contained values.

    Using ``kind='table'`` tends to be faster than `kind='sort'` if the
    following relationship is true:
    ``log10(len(ar2)) > (log10(max(ar2)-min(ar2)) - 2.27) / 0.927``,
    but may use greater memory. The default value for `kind` will
    be automatically selected based only on memory usage, so one may
    manually set ``kind='table'`` if memory constraints can be relaxed.

    Examples
    --------
    >>> import numpy as np
    >>> test = np.array([0, 1, 2, 5, 0])
    >>> states = [0, 2]
    >>> mask = np.in1d(test, states)
    >>> mask
    array([ True, False,  True, False,  True])
    >>> test[mask]
    array([0, 2, 0])
    >>> mask = np.in1d(test, states, invert=True)
    >>> mask
    array([False,  True, False,  True, False])
    >>> test[mask]
    array([1, 5])
    """

    # Deprecated in NumPy 2.0, 2023-08-18
    warnings.warn(
        "`in1d` is deprecated. Use `np.isin` instead.",
        DeprecationWarning,
        stacklevel=2
    )

    return _in1d(ar1, ar2, assume_unique, invert, kind=kind)


def _in1d(ar1, ar2, assume_unique=False, invert=False, *, kind=None):
    # Ravel both arrays, behavior for the first array could be different
    ar1 = np.asarray(ar1).ravel()
    ar2 = np.asarray(ar2).ravel()

    # Ensure that iteration through object arrays yields size-1 arrays
    if ar2.dtype == object:
        ar2 = ar2.reshape(-1, 1)

    if kind not in {None, 'sort', 'table'}:
        raise ValueError(
            f"Invalid kind: '{kind}'. Please use None, 'sort' or 'table'.")

    # Can use the table method if all arrays are integers or boolean:
    is_int_arrays = all(ar.dtype.kind in ("u", "i", "b") for ar in (ar1, ar2))
    use_table_method = is_int_arrays and kind in {None, 'table'}

    if use_table_method:
        if ar2.size == 0:
            if invert:
                return np.ones_like(ar1, dtype=bool)
            else:
                return np.zeros_like(ar1, dtype=bool)

        # Convert booleans to uint8 so we can use the fast integer algorithm
        if ar1.dtype == bool:
            ar1 = ar1.astype(np.uint8)
        if ar2.dtype == bool:
            ar2 = ar2.astype(np.uint8)

        ar2_min = int(np.min(ar2))
        ar2_max = int(np.max(ar2))

        ar2_range = ar2_max - ar2_min

        # Constraints on whether we can actually use the table method:
        #  1. Assert memory usage is not too large
        below_memory_constraint = ar2_range <= 6 * (ar1.size + ar2.size)
        #  2. Check overflows for (ar2 - ar2_min); dtype=ar2.dtype
        range_safe_from_overflow = ar2_range <= np.iinfo(ar2.dtype).max

        # Optimal performance is for approximately
        # log10(size) > (log10(range) - 2.27) / 0.927.
        # However, here we set the requirement that by default
        # the intermediate array can only be 6x
        # the combined memory allocation of the original
        # arrays. See discussion on
        # https://github.com/numpy/numpy/pull/12065.

        if (
            range_safe_from_overflow and
            (below_memory_constraint or kind == 'table')
        ):

            if invert:
                outgoing_array = np.ones_like(ar1, dtype=bool)
            else:
                outgoing_array = np.zeros_like(ar1, dtype=bool)

            # Make elements 1 where the integer exists in ar2
            if invert:
                isin_helper_ar = np.ones(ar2_range + 1, dtype=bool)
                isin_helper_ar[ar2 - ar2_min] = 0
            else:
                isin_helper_ar = np.zeros(ar2_range + 1, dtype=bool)
                isin_helper_ar[ar2 - ar2_min] = 1

            # Mask out elements we know won't work
            basic_mask = (ar1 <= ar2_max) & (ar1 >= ar2_min)
            in_range_ar1 = ar1[basic_mask]
            if in_range_ar1.size == 0:
                # Nothing more to do, since all values are out of range.
                return outgoing_array

            # Unfortunately, ar2_min can be out of range for `intp` even
            # if the calculation result must fit in range (and be positive).
            # In that case, use ar2.dtype which must work for all unmasked
            # values.
            try:
                ar2_min = np.array(ar2_min, dtype=np.intp)
                dtype = np.intp
            except OverflowError:
                dtype = ar2.dtype

            out = np.empty_like(in_range_ar1, dtype=np.intp)
            outgoing_array[basic_mask] = isin_helper_ar[
                    np.subtract(in_range_ar1, ar2_min, dtype=dtype,
                                out=out, casting="unsafe")]

            return outgoing_array
        elif kind == 'table':  # not range_safe_from_overflow
            raise RuntimeError(
                "You have specified kind='table', "
                "but the range of values in `ar2` or `ar1` exceed the "
                "maximum integer of the datatype. "
                "Please set `kind` to None or 'sort'."
            )
    elif kind == 'table':
        raise ValueError(
            "The 'table' method is only "
            "supported for boolean or integer arrays. "
            "Please select 'sort' or None for kind."
        )


    # Check if one of the arrays may contain arbitrary objects
    contains_object = ar1.dtype.hasobject or ar2.dtype.hasobject

    # This code is run when
    # a) the first condition is true, making the code significantly faster
    # b) the second condition is true (i.e. `ar1` or `ar2` may contain
    #    arbitrary objects), since then sorting is not guaranteed to work
    if len(ar2) < 10 * len(ar1) ** 0.145 or contains_object:
        if invert:
            mask = np.ones(len(ar1), dtype=bool)
            for a in ar2:
                mask &= (ar1 != a)
        else:
            mask = np.zeros(len(ar1), dtype=bool)
            for a in ar2:
                mask |= (ar1 == a)
        return mask

    # Otherwise use sorting
    if not assume_unique:
        ar1, rev_idx = np.unique(ar1, return_inverse=True)
        ar2 = np.unique(ar2)

    ar = np.concatenate((ar1, ar2))
    # We need this to be a stable sort, so always use 'mergesort'
    # here. The values from the first array should always come before
    # the values from the second array.
    order = ar.argsort(kind='mergesort')
    sar = ar[order]
    if invert:
        bool_ar = (sar[1:] != sar[:-1])
    else:
        bool_ar = (sar[1:] == sar[:-1])
    flag = np.concatenate((bool_ar, [invert]))
    ret = np.empty(ar.shape, dtype=bool)
    ret[order] = flag

    if assume_unique:
        return ret[:len(ar1)]
    else:
        return ret[rev_idx]


def _isin_dispatcher(element, test_elements, assume_unique=None, invert=None,
                     *, kind=None):
    return (element, test_elements)


@array_function_dispatch(_isin_dispatcher)
def isin(element, test_elements, assume_unique=False, invert=False, *,
         kind=None):
    """
    Calculates ``element in test_elements``, broadcasting over `element` only.
    Returns a boolean array of the same shape as `element` that is True
    where an element of `element` is in `test_elements` and False otherwise.

    Parameters
    ----------
    element : array_like
        Input array.
    test_elements : array_like
        The values against which to test each value of `element`.
        This argument is flattened if it is an array or array_like.
        See notes for behavior with non-array-like parameters.
    assume_unique : bool, optional
        If True, the input arrays are both assumed to be unique, which
        can speed up the calculation.  Default is False.
    invert : bool, optional
        If True, the values in the returned array are inverted, as if
        calculating `element not in test_elements`. Default is False.
        ``np.isin(a, b, invert=True)`` is equivalent to (but faster
        than) ``np.invert(np.isin(a, b))``.
    kind : {None, 'sort', 'table'}, optional
        The algorithm to use. This will not affect the final result,
        but will affect the speed and memory use. The default, None,
        will select automatically based on memory considerations.

        * If 'sort', will use a mergesort-based approach. This will have
          a memory usage of roughly 6 times the sum of the sizes of
          `element` and `test_elements`, not accounting for size of dtypes.
        * If 'table', will use a lookup table approach similar
          to a counting sort. This is only available for boolean and
          integer arrays. This will have a memory usage of the
          size of `element` plus the max-min value of `test_elements`.
          `assume_unique` has no effect when the 'table' option is used.
        * If None, will automatically choose 'table' if
          the required memory allocation is less than or equal to
          6 times the sum of the sizes of `element` and `test_elements`,
          otherwise will use 'sort'. This is done to not use
          a large amount of memory by default, even though
          'table' may be faster in most cases. If 'table' is chosen,
          `assume_unique` will have no effect.


    Returns
    -------
    isin : ndarray, bool
        Has the same shape as `element`. The values `element[isin]`
        are in `test_elements`.

    Notes
    -----
    `isin` is an element-wise function version of the python keyword `in`.
    ``isin(a, b)`` is roughly equivalent to
    ``np.array([item in b for item in a])`` if `a` and `b` are 1-D sequences.

    `element` and `test_elements` are converted to arrays if they are not
    already. If `test_elements` is a set (or other non-sequence collection)
    it will be converted to an object array with one element, rather than an
    array of the values contained in `test_elements`. This is a consequence
    of the `array` constructor's way of handling non-sequence collections.
    Converting the set to a list usually gives the desired behavior.

    Using ``kind='table'`` tends to be faster than `kind='sort'` if the
    following relationship is true:
    ``log10(len(test_elements)) >
    (log10(max(test_elements)-min(test_elements)) - 2.27) / 0.927``,
    but may use greater memory. The default value for `kind` will
    be automatically selected based only on memory usage, so one may
    manually set ``kind='table'`` if memory constraints can be relaxed.

    Examples
    --------
    >>> import numpy as np
    >>> element = 2*np.arange(4).reshape((2, 2))
    >>> element
    array([[0, 2],
           [4, 6]])
    >>> test_elements = [1, 2, 4, 8]
    >>> mask = np.isin(element, test_elements)
    >>> mask
    array([[False,  True],
           [ True, False]])
    >>> element[mask]
    array([2, 4])

    The indices of the matched values can be obtained with `nonzero`:

    >>> np.nonzero(mask)
    (array([0, 1]), array([1, 0]))

    The test can also be inverted:

    >>> mask = np.isin(element, test_elements, invert=True)
    >>> mask
    array([[ True, False],
           [False,  True]])
    >>> element[mask]
    array([0, 6])

    Because of how `array` handles sets, the following does not
    work as expected:

    >>> test_set = {1, 2, 4, 8}
    >>> np.isin(element, test_set)
    array([[False, False],
           [False, False]])

    Casting the set to a list gives the expected result:

    >>> np.isin(element, list(test_set))
    array([[False,  True],
           [ True, False]])
    """
    element = np.asarray(element)
    return _in1d(element, test_elements, assume_unique=assume_unique,
                 invert=invert, kind=kind).reshape(element.shape)


def _union1d_dispatcher(ar1, ar2):
    return (ar1, ar2)


@array_function_dispatch(_union1d_dispatcher)
def union1d(ar1, ar2):
    """
    Find the union of two arrays.

    Return the unique, sorted array of values that are in either of the two
    input arrays.

    Parameters
    ----------
    ar1, ar2 : array_like
        Input arrays. They are flattened if they are not already 1D.

    Returns
    -------
    union1d : ndarray
        Unique, sorted union of the input arrays.

    Examples
    --------
    >>> import numpy as np
    >>> np.union1d([-1, 0, 1], [-2, 0, 2])
    array([-2, -1,  0,  1,  2])

    To find the union of more than two arrays, use functools.reduce:

    >>> from functools import reduce
    >>> reduce(np.union1d, ([1, 3, 4, 3], [3, 1, 2, 1], [6, 3, 4, 2]))
    array([1, 2, 3, 4, 6])
    """
    return unique(np.concatenate((ar1, ar2), axis=None))


def _setdiff1d_dispatcher(ar1, ar2, assume_unique=None):
    return (ar1, ar2)


@array_function_dispatch(_setdiff1d_dispatcher)
def setdiff1d(ar1, ar2, assume_unique=False):
    """
    Find the set difference of two arrays.

    Return the unique values in `ar1` that are not in `ar2`.

    Parameters
    ----------
    ar1 : array_like
        Input array.
    ar2 : array_like
        Input comparison array.
    assume_unique : bool
        If True, the input arrays are both assumed to be unique, which
        can speed up the calculation.  Default is False.

    Returns
    -------
    setdiff1d : ndarray
        1D array of values in `ar1` that are not in `ar2`. The result
        is sorted when `assume_unique=False`, but otherwise only sorted
        if the input is sorted.

    Examples
    --------
    >>> import numpy as np
    >>> a = np.array([1, 2, 3, 2, 4, 1])
    >>> b = np.array([3, 4, 5, 6])
    >>> np.setdiff1d(a, b)
    array([1, 2])

    """
    if assume_unique:
        ar1 = np.asarray(ar1).ravel()
    else:
        ar1 = unique(ar1)
        ar2 = unique(ar2)
    return ar1[_in1d(ar1, ar2, assume_unique=True, invert=True)]
```
