## Supplementary software v0.2.1 for "Virtual control arms for paediatric myopia trials: external validation of axial-elongation models": _arraysetops_impl.pyi

```
from typing import (
    Any,
    Generic,
    Literal as L,
    NamedTuple,
    overload,
    SupportsIndex,
    TypeVar,
)
from typing_extensions import deprecated

import numpy as np
from numpy import generic, number, int8, intp, timedelta64, object_

from numpy._typing import (
    ArrayLike,
    NDArray,
    _ArrayLike,
    _ArrayLikeBool_co,
    _ArrayLikeDT64_co,
    _ArrayLikeTD64_co,
    _ArrayLikeObject_co,
    _ArrayLikeNumber_co,
)

__all__ = [
    "ediff1d",
    "in1d",
    "intersect1d",
    "isin",
    "setdiff1d",
    "setxor1d",
    "union1d",
    "unique",
    "unique_all",
    "unique_counts",
    "unique_inverse",
    "unique_values",
]

_SCT = TypeVar("_SCT", bound=generic)
_NumberType = TypeVar("_NumberType", bound=number[Any])

# Explicitly set all allowed values to prevent accidental castings to
# abstract dtypes (their common super-type).
#
# Only relevant if two or more arguments are parametrized, (e.g. `setdiff1d`)
# which could result in, for example, `int64` and `float64`producing a
# `number[_64Bit]` array
_EitherSCT = TypeVar(
    "_EitherSCT",
    np.bool,
    np.int8, np.int16, np.int32, np.int64, np.intp,
    np.uint8, np.uint16, np.uint32, np.uint64, np.uintp,
    np.float16, np.float32, np.float64, np.longdouble,
    np.complex64, np.complex128, np.clongdouble,
    np.timedelta64, np.datetime64,
    np.bytes_, np.str_, np.void, np.object_,
    np.integer, np.floating, np.complexfloating, np.character,
)  # fmt: skip

class UniqueAllResult(NamedTuple, Generic[_SCT]):
    values: NDArray[_SCT]
    indices: NDArray[intp]
    inverse_indices: NDArray[intp]
    counts: NDArray[intp]

class UniqueCountsResult(NamedTuple, Generic[_SCT]):
    values: NDArray[_SCT]
    counts: NDArray[intp]

class UniqueInverseResult(NamedTuple, Generic[_SCT]):
    values: NDArray[_SCT]
    inverse_indices: NDArray[intp]

@overload
def ediff1d(
    ary: _ArrayLikeBool_co,
    to_end: None | ArrayLike = ...,
    to_begin: None | ArrayLike = ...,
) -> NDArray[int8]: ...
@overload
def ediff1d(
    ary: _ArrayLike[_NumberType],
    to_end: None | ArrayLike = ...,
    to_begin: None | ArrayLike = ...,
) -> NDArray[_NumberType]: ...
@overload
def ediff1d(
    ary: _ArrayLikeNumber_co,
    to_end: None | ArrayLike = ...,
    to_begin: None | ArrayLike = ...,
) -> NDArray[Any]: ...
@overload
def ediff1d(
    ary: _ArrayLikeDT64_co | _ArrayLikeTD64_co,
    to_end: None | ArrayLike = ...,
    to_begin: None | ArrayLike = ...,
) -> NDArray[timedelta64]: ...
@overload
def ediff1d(
    ary: _ArrayLikeObject_co,
    to_end: None | ArrayLike = ...,
    to_begin: None | ArrayLike = ...,
) -> NDArray[object_]: ...

@overload
def unique(
    ar: _ArrayLike[_SCT],
    return_index: L[False] = ...,
    return_inverse: L[False] = ...,
    return_counts: L[False] = ...,
    axis: None | SupportsIndex = ...,
    *,
    equal_nan: bool = ...,
) -> NDArray[_SCT]: ...
@overload
def unique(
    ar: ArrayLike,
    return_index: L[False] = ...,
    return_inverse: L[False] = ...,
    return_counts: L[False] = ...,
    axis: None | SupportsIndex = ...,
    *,
    equal_nan: bool = ...,
) -> NDArray[Any]: ...
@overload
def unique(
    ar: _ArrayLike[_SCT],
    return_index: L[True] = ...,
    return_inverse: L[False] = ...,
    return_counts: L[False] = ...,
    axis: None | SupportsIndex = ...,
    *,
    equal_nan: bool = ...,
) -> tuple[NDArray[_SCT], NDArray[intp]]: ...
@overload
def unique(
    ar: ArrayLike,
    return_index: L[True] = ...,
    return_inverse: L[False] = ...,
    return_counts: L[False] = ...,
    axis: None | SupportsIndex = ...,
    *,
    equal_nan: bool = ...,
) -> tuple[NDArray[Any], NDArray[intp]]: ...
@overload
def unique(
    ar: _ArrayLike[_SCT],
    return_index: L[False] = ...,
    return_inverse: L[True] = ...,
    return_counts: L[False] = ...,
    axis: None | SupportsIndex = ...,
    *,
    equal_nan: bool = ...,
) -> tuple[NDArray[_SCT], NDArray[intp]]: ...
@overload
def unique(
    ar: ArrayLike,
    return_index: L[False] = ...,
    return_inverse: L[True] = ...,
    return_counts: L[False] = ...,
    axis: None | SupportsIndex = ...,
    *,
    equal_nan: bool = ...,
) -> tuple[NDArray[Any], NDArray[intp]]: ...
@overload
def unique(
    ar: _ArrayLike[_SCT],
    return_index: L[False] = ...,
    return_inverse: L[False] = ...,
    return_counts: L[True] = ...,
    axis: None | SupportsIndex = ...,
    *,
    equal_nan: bool = ...,
) -> tuple[NDArray[_SCT], NDArray[intp]]: ...
@overload
def unique(
    ar: ArrayLike,
    return_index: L[False] = ...,
    return_inverse: L[False] = ...,
    return_counts: L[True] = ...,
    axis: None | SupportsIndex = ...,
    *,
    equal_nan: bool = ...,
) -> tuple[NDArray[Any], NDArray[intp]]: ...
@overload
def unique(
    ar: _ArrayLike[_SCT],
    return_index: L[True] = ...,
    return_inverse: L[True] = ...,
    return_counts: L[False] = ...,
    axis: None | SupportsIndex = ...,
    *,
    equal_nan: bool = ...,
) -> tuple[NDArray[_SCT], NDArray[intp], NDArray[intp]]: ...
@overload
def unique(
    ar: ArrayLike,
    return_index: L[True] = ...,
    return_inverse: L[True] = ...,
    return_counts: L[False] = ...,
    axis: None | SupportsIndex = ...,
    *,
    equal_nan: bool = ...,
) -> tuple[NDArray[Any], NDArray[intp], NDArray[intp]]: ...
@overload
def unique(
    ar: _ArrayLike[_SCT],
    return_index: L[True] = ...,
    return_inverse: L[False] = ...,
    return_counts: L[True] = ...,
    axis: None | SupportsIndex = ...,
    *,
    equal_nan: bool = ...,
) -> tuple[NDArray[_SCT], NDArray[intp], NDArray[intp]]: ...
@overload
def unique(
    ar: ArrayLike,
    return_index: L[True] = ...,
    return_inverse: L[False] = ...,
    return_counts: L[True] = ...,
    axis: None | SupportsIndex = ...,
    *,
    equal_nan: bool = ...,
) -> tuple[NDArray[Any], NDArray[intp], NDArray[intp]]: ...
@overload
def unique(
    ar: _ArrayLike[_SCT],
    return_index: L[False] = ...,
    return_inverse: L[True] = ...,
    return_counts: L[True] = ...,
    axis: None | SupportsIndex = ...,
    *,
    equal_nan: bool = ...,
) -> tuple[NDArray[_SCT], NDArray[intp], NDArray[intp]]: ...
@overload
def unique(
    ar: ArrayLike,
    return_index: L[False] = ...,
    return_inverse: L[True] = ...,
    return_counts: L[True] = ...,
    axis: None | SupportsIndex = ...,
    *,
    equal_nan: bool = ...,
) -> tuple[NDArray[Any], NDArray[intp], NDArray[intp]]: ...
@overload
def unique(
    ar: _ArrayLike[_SCT],
    return_index: L[True] = ...,
    return_inverse: L[True] = ...,
    return_counts: L[True] = ...,
    axis: None | SupportsIndex = ...,
    *,
    equal_nan: bool = ...,
) -> tuple[NDArray[_SCT], NDArray[intp], NDArray[intp], NDArray[intp]]: ...
@overload
def unique(
    ar: ArrayLike,
    return_index: L[True] = ...,
    return_inverse: L[True] = ...,
    return_counts: L[True] = ...,
    axis: None | SupportsIndex = ...,
    *,
    equal_nan: bool = ...,
) -> tuple[NDArray[Any], NDArray[intp], NDArray[intp], NDArray[intp]]: ...

@overload
def unique_all(
    x: _ArrayLike[_SCT], /
) -> UniqueAllResult[_SCT]: ...
@overload
def unique_all(
    x: ArrayLike, /
) -> UniqueAllResult[Any]: ...

@overload
def unique_counts(
    x: _ArrayLike[_SCT], /
) -> UniqueCountsResult[_SCT]: ...
@overload
def unique_counts(
    x: ArrayLike, /
) -> UniqueCountsResult[Any]: ...

@overload
def unique_inverse(x: _ArrayLike[_SCT], /) -> UniqueInverseResult[_SCT]: ...
@overload
def unique_inverse(x: ArrayLike, /) -> UniqueInverseResult[Any]: ...

@overload
def unique_values(x: _ArrayLike[_SCT], /) -> NDArray[_SCT]: ...
@overload
def unique_values(x: ArrayLike, /) -> NDArray[Any]: ...

@overload
def intersect1d(
    ar1: _ArrayLike[_EitherSCT],
    ar2: _ArrayLike[_EitherSCT],
    assume_unique: bool = ...,
    return_indices: L[False] = ...,
) -> NDArray[_EitherSCT]: ...
@overload
def intersect1d(
    ar1: ArrayLike,
    ar2: ArrayLike,
    assume_unique: bool = ...,
    return_indices: L[False] = ...,
) -> NDArray[Any]: ...
@overload
def intersect1d(
    ar1: _ArrayLike[_EitherSCT],
    ar2: _ArrayLike[_EitherSCT],
    assume_unique: bool = ...,
    return_indices: L[True] = ...,
) -> tuple[NDArray[_EitherSCT], NDArray[intp], NDArray[intp]]: ...
@overload
def intersect1d(
    ar1: ArrayLike,
    ar2: ArrayLike,
    assume_unique: bool = ...,
    return_indices: L[True] = ...,
) -> tuple[NDArray[Any], NDArray[intp], NDArray[intp]]: ...

@overload
def setxor1d(
    ar1: _ArrayLike[_EitherSCT],
    ar2: _ArrayLike[_EitherSCT],
    assume_unique: bool = ...,
) -> NDArray[_EitherSCT]: ...
@overload
def setxor1d(
    ar1: ArrayLike,
    ar2: ArrayLike,
    assume_unique: bool = ...,
) -> NDArray[Any]: ...

def isin(
    element: ArrayLike,
    test_elements: ArrayLike,
    assume_unique: bool = ...,
    invert: bool = ...,
    *,
    kind: None | str = ...,
) -> NDArray[np.bool]: ...

@deprecated("Use 'isin' instead")
def in1d(
    element: ArrayLike,
    test_elements: ArrayLike,
    assume_unique: bool = ...,
    invert: bool = ...,
    *,
    kind: None | str = ...,
) -> NDArray[np.bool]: ...

@overload
def union1d(
    ar1: _ArrayLike[_EitherSCT],
    ar2: _ArrayLike[_EitherSCT],
) -> NDArray[_EitherSCT]: ...
@overload
def union1d(
    ar1: ArrayLike,
    ar2: ArrayLike,
) -> NDArray[Any]: ...

@overload
def setdiff1d(
    ar1: _ArrayLike[_EitherSCT],
    ar2: _ArrayLike[_EitherSCT],
    assume_unique: bool = ...,
) -> NDArray[_EitherSCT]: ...
@overload
def setdiff1d(
    ar1: ArrayLike,
    ar2: ArrayLike,
    assume_unique: bool = ...,
) -> NDArray[Any]: ...
```
