## Supplementary software v0.2.1 for "Virtual control arms for paediatric myopia trials: external validation of axial-elongation models": _arrayterator_impl.py

```
"""
A buffered iterator for big arrays.

This module solves the problem of iterating over a big file-based array
without having to read it into memory. The `Arrayterator` class wraps
an array object, and when iterated it will return sub-arrays with at most
a user-specified number of elements.

"""
from operator import mul
from functools import reduce

__all__ = ['Arrayterator']


class Arrayterator:
    """
    Buffered iterator for big arrays.

    `Arrayterator` creates a buffered iterator for reading big arrays in small
    contiguous blocks. The class is useful for objects stored in the
    file system. It allows iteration over the object *without* reading
    everything in memory; instead, small blocks are read and iterated over.

    `Arrayterator` can be used with any object that supports multidimensional
    slices. This includes NumPy arrays, but also variables from
    Scientific.IO.NetCDF or pynetcdf for example.

    Parameters
    ----------
    var : array_like
        The object to iterate over.
    buf_size : int, optional
        The buffer size. If `buf_size` is supplied, the maximum amount of
        data that will be read into memory is `buf_size` elements.
        Default is None, which will read as many element as possible
        into memory.

    Attributes
    ----------
    var
    buf_size
    start
    stop
    step
    shape
    flat

    See Also
    --------
    numpy.ndenumerate : Multidimensional array iterator.
    numpy.flatiter : Flat array iterator.
    numpy.memmap : Create a memory-map to an array stored
                   in a binary file on disk.

    Notes
    -----
    The algorithm works by first finding a "running dimension", along which
    the blocks will be extracted. Given an array of dimensions
    ``(d1, d2, ..., dn)``, e.g. if `buf_size` is smaller than ``d1``, the
    first dimension will be used. If, on the other hand,
    ``d1 < buf_size < d1*d2`` the second dimension will be used, and so on.
    Blocks are extracted along this dimension, and when the last block is
    returned the process continues from the next dimension, until all
    elements have been read.

    Examples
    --------
    >>> import numpy as np
    >>> a = np.arange(3 * 4 * 5 * 6).reshape(3, 4, 5, 6)
    >>> a_itor = np.lib.Arrayterator(a, 2)
    >>> a_itor.shape
    (3, 4, 5, 6)

    Now we can iterate over ``a_itor``, and it will return arrays of size
    two. Since `buf_size` was smaller than any dimension, the first
    dimension will be iterated over first:

    >>> for subarr in a_itor:
    ...     if not subarr.all():
    ...         print(subarr, subarr.shape) # doctest: +SKIP
    >>> # [[[[0 1]]]] (1, 1, 1, 2)

    """

    __module__ = "numpy.lib"

    def __init__(self, var, buf_size=None):
        self.var = var
        self.buf_size = buf_size

        self.start = [0 for dim in var.shape]
        self.stop = list(var.shape)
        self.step = [1 for dim in var.shape]

    def __getattr__(self, attr):
        return getattr(self.var, attr)

    def __getitem__(self, index):
        """
        Return a new arrayterator.

        """
        # Fix index, handling ellipsis and incomplete slices.
        if not isinstance(index, tuple):
            index = (index,)
        fixed = []
        length, dims = len(index), self.ndim
        for slice_ in index:
            if slice_ is Ellipsis:
                fixed.extend([slice(None)] * (dims-length+1))
                length = len(fixed)
            elif isinstance(slice_, int):
                fixed.append(slice(slice_, slice_+1, 1))
            else:
                fixed.append(slice_)
        index = tuple(fixed)
        if len(index) < dims:
            index += (slice(None),) * (dims-len(index))

        # Return a new arrayterator object.
        out = self.__class__(self.var, self.buf_size)
        for i, (start, stop, step, slice_) in enumerate(
                zip(self.start, self.stop, self.step, index)):
            out.start[i] = start + (slice_.start or 0)
            out.step[i] = step * (slice_.step or 1)
            out.stop[i] = start + (slice_.stop or stop-start)
            out.stop[i] = min(stop, out.stop[i])
        return out

    def __array__(self, dtype=None, copy=None):
        """
        Return corresponding data.

        """
        slice_ = tuple(slice(*t) for t in zip(
                self.start, self.stop, self.step))
        return self.var[slice_]

    @property
    def flat(self):
        """
        A 1-D flat iterator for Arrayterator objects.

        This iterator returns elements of the array to be iterated over in
        `~lib.Arrayterator` one by one.
        It is similar to `flatiter`.

        See Also
        --------
        lib.Arrayterator
        flatiter

        Examples
        --------
        >>> a = np.arange(3 * 4 * 5 * 6).reshape(3, 4, 5, 6)
        >>> a_itor = np.lib.Arrayterator(a, 2)

        >>> for subarr in a_itor.flat:
        ...     if not subarr:
        ...         print(subarr, type(subarr))
        ...
        0 <class 'numpy.int64'>

        """
        for block in self:
            yield from block.flat

    @property
    def shape(self):
        """
        The shape of the array to be iterated over.

        For an example, see `Arrayterator`.

        """
        return tuple(((stop-start-1)//step+1) for start, stop, step in
                zip(self.start, self.stop, self.step))

    def __iter__(self):
        # Skip arrays with degenerate dimensions
        if [dim for dim in self.shape if dim <= 0]:
            return

        start = self.start[:]
        stop = self.stop[:]
        step = self.step[:]
        ndims = self.var.ndim

        while True:
            count = self.buf_size or reduce(mul, self.shape)

            # iterate over each dimension, looking for the
            # running dimension (ie, the dimension along which
            # the blocks will be built from)
            rundim = 0
            for i in range(ndims-1, -1, -1):
                # if count is zero we ran out of elements to read
                # along higher dimensions, so we read only a single position
                if count == 0:
                    stop[i] = start[i]+1
                elif count <= self.shape[i]:
                    # limit along this dimension
                    stop[i] = start[i] + count*step[i]
                    rundim = i
                else:
                    # read everything along this dimension
                    stop[i] = self.stop[i]
                stop[i] = min(self.stop[i], stop[i])
                count = count//self.shape[i]

            # yield a block
            slice_ = tuple(slice(*t) for t in zip(start, stop, step))
            yield self.var[slice_]

            # Update start position, taking care of overflow to
            # other dimensions
            start[rundim] = stop[rundim]  # start where we stopped
            for i in range(ndims-1, 0, -1):
                if start[i] >= self.stop[i]:
                    start[i] = self.start[i]
                    start[i-1] += self.step[i-1]
            if start[0] >= self.stop[0]:
                return
```
