## Supplementary software v0.2.1 for "Virtual control arms for paediatric myopia trials: external validation of axial-elongation models": _arrayterator_impl.pyi

```
# pyright: reportIncompatibleMethodOverride=false

from collections.abc import Generator
from types import EllipsisType
from typing import Any, Final, TypeAlias, overload

from typing_extensions import TypeVar

import numpy as np

__all__ = ["Arrayterator"]

_ShapeT_co = TypeVar("_ShapeT_co", bound=tuple[int, ...], covariant=True)
_DTypeT = TypeVar("_DTypeT", bound=np.dtype[Any])
_DTypeT_co = TypeVar("_DTypeT_co", bound=np.dtype[Any], covariant=True)
_ScalarT = TypeVar("_ScalarT", bound=np.generic)

_AnyIndex: TypeAlias = EllipsisType | int | slice | tuple[EllipsisType | int | slice, ...]


# NOTE: In reality `Arrayterator` does not actually inherit from `ndarray`,
# but its ``__getattr__` method does wrap around the former and thus has
# access to all its methods

class Arrayterator(np.ndarray[_ShapeT_co, _DTypeT_co]):
    var: np.ndarray[_ShapeT_co, _DTypeT_co]  # type: ignore[assignment]
    buf_size: Final[int | None]
    start: Final[list[int]]
    stop: Final[list[int]]
    step: Final[list[int]]

    @property  # type: ignore[misc]
    def shape(self) -> _ShapeT_co: ...
    @property
    def flat(self: Arrayterator[Any, np.dtype[_ScalarT]]) -> Generator[_ScalarT]: ...  # type: ignore[override]

    #
    def __init__(self, /, var: np.ndarray[_ShapeT_co, _DTypeT_co], buf_size: int | None = None) -> None: ...
    def __getitem__(self, index: _AnyIndex, /) -> Arrayterator[tuple[int, ...], _DTypeT_co]: ...  # type: ignore[override]
    def __iter__(self) -> Generator[np.ndarray[tuple[int, ...], _DTypeT_co]]: ...

    #
    @overload  # type: ignore[override]
    def __array__(self, /, dtype: None = None, copy: bool | None = None) -> np.ndarray[_ShapeT_co, _DTypeT_co]: ...
    @overload
    def __array__(self, /, dtype: _DTypeT, copy: bool | None = None) -> np.ndarray[_ShapeT_co, _DTypeT]: ...
```
