## Supplementary software v0.2.1 for "Virtual control arms for paediatric myopia trials: external validation of axial-elongation models": _datasource.py

```
"""A file interface for handling local and remote data files.

The goal of datasource is to abstract some of the file system operations
when dealing with data files so the researcher doesn't have to know all the
low-level details.  Through datasource, a researcher can obtain and use a
file with one function call, regardless of location of the file.

DataSource is meant to augment standard python libraries, not replace them.
It should work seamlessly with standard file IO operations and the os
module.

DataSource files can originate locally or remotely:

- local files : '/home/guido/src/local/data.txt'
- URLs (http, ftp, ...) : 'http://www.scipy.org/not/real/data.txt'

DataSource files can also be compressed or uncompressed.  Currently only
gzip, bz2 and xz are supported.

Example::

    >>> # Create a DataSource, use os.curdir (default) for local storage.
    >>> from numpy import DataSource
    >>> ds = DataSource()
    >>>
    >>> # Open a remote file.
    >>> # DataSource downloads the file, stores it locally in:
    >>> #     './www.google.com/index.html'
    >>> # opens the file and returns a file object.
    >>> fp = ds.open('http://www.google.com/') # doctest: +SKIP
    >>>
    >>> # Use the file as you normally would
    >>> fp.read() # doctest: +SKIP
    >>> fp.close() # doctest: +SKIP

"""
import os

from .._utils import set_module


_open = open


def _check_mode(mode, encoding, newline):
    """Check mode and that encoding and newline are compatible.

    Parameters
    ----------
    mode : str
        File open mode.
    encoding : str
        File encoding.
    newline : str
        Newline for text files.

    """
    if "t" in mode:
        if "b" in mode:
            raise ValueError("Invalid mode: %r" % (mode,))
    else:
        if encoding is not None:
            raise ValueError("Argument 'encoding' not supported in binary mode")
        if newline is not None:
            raise ValueError("Argument 'newline' not supported in binary mode")


# Using a class instead of a module-level dictionary
# to reduce the initial 'import numpy' overhead by
# deferring the import of lzma, bz2 and gzip until needed

# TODO: .zip support, .tar support?
class _FileOpeners:
    """
    Container for different methods to open (un-)compressed files.

    `_FileOpeners` contains a dictionary that holds one method for each
    supported file format. Attribute lookup is implemented in such a way
    that an instance of `_FileOpeners` itself can be indexed with the keys
    of that dictionary. Currently uncompressed files as well as files
    compressed with ``gzip``, ``bz2`` or ``xz`` compression are supported.

    Notes
    -----
    `_file_openers`, an instance of `_FileOpeners`, is made available for
    use in the `_datasource` module.

    Examples
    --------
    >>> import gzip
    >>> np.lib._datasource._file_openers.keys()
    [None, '.bz2', '.gz', '.xz', '.lzma']
    >>> np.lib._datasource._file_openers['.gz'] is gzip.open
    True

    """

    def __init__(self):
        self._loaded = False
        self._file_openers = {None: open}

    def _load(self):
        if self._loaded:
            return

        try:
            import bz2
            self._file_openers[".bz2"] = bz2.open
        except ImportError:
            pass

        try:
            import gzip
            self._file_openers[".gz"] = gzip.open
        except ImportError:
            pass

        try:
            import lzma
            self._file_openers[".xz"] = lzma.open
            self._file_openers[".lzma"] = lzma.open
        except (ImportError, AttributeError):
            # There are incompatible backports of lzma that do not have the
            # lzma.open attribute, so catch that as well as ImportError.
            pass

        self._loaded = True

    def keys(self):
        """
        Return the keys of currently supported file openers.

        Parameters
        ----------
        None

        Returns
        -------
        keys : list
            The keys are None for uncompressed files and the file extension
            strings (i.e. ``'.gz'``, ``'.xz'``) for supported compression
            methods.

        """
        self._load()
        return list(self._file_openers.keys())

    def __getitem__(self, key):
        self._load()
        return self._file_openers[key]

_file_openers = _FileOpeners()

def open(path, mode='r', destpath=os.curdir, encoding=None, newline=None):
    """
    Open `path` with `mode` and return the file object.

    If ``path`` is an URL, it will be downloaded, stored in the
    `DataSource` `destpath` directory and opened from there.

    Parameters
    ----------
    path : str or pathlib.Path
        Local file path or URL to open.
    mode : str, optional
        Mode to open `path`. Mode 'r' for reading, 'w' for writing, 'a' to
        append. Available modes depend on the type of object specified by
        path.  Default is 'r'.
    destpath : str, optional
        Path to the directory where the source file gets downloaded to for
        use.  If `destpath` is None, a temporary directory will be created.
        The default path is the current directory.
    encoding : {None, str}, optional
        Open text file with given encoding. The default encoding will be
        what `open` uses.
    newline : {None, str}, optional
        Newline to use when reading text file.

    Returns
    -------
    out : file object
        The opened file.

    Notes
    -----
    This is a convenience function that instantiates a `DataSource` and
    returns the file object from ``DataSource.open(path)``.

    """

    ds = DataSource(destpath)
    return ds.open(path, mode, encoding=encoding, newline=newline)


@set_module('numpy.lib.npyio')
class DataSource:
    """
    DataSource(destpath='.')

    A generic data source file (file, http, ftp, ...).

    DataSources can be local files or remote files/URLs.  The files may
    also be compressed or uncompressed. DataSource hides some of the
    low-level details of downloading the file, allowing you to simply pass
    in a valid file path (or URL) and obtain a file object.

    Parameters
    ----------
    destpath : str or None, optional
        Path to the directory where the source file gets downloaded to for
        use.  If `destpath` is None, a temporary directory will be created.
        The default path is the current directory.

    Notes
    -----
    URLs require a scheme string (``http://``) to be used, without it they
    will fail::

        >>> repos = np.lib.npyio.DataSource()
        >>> repos.exists('www.google.com/index.html')
        False
        >>> repos.exists('http://www.google.com/index.html')
        True

    Temporary directories are deleted when the DataSource is deleted.

    Examples
    --------
    ::

        >>> ds = np.lib.npyio.DataSource('/home/guido')
        >>> urlname = 'http://www.google.com/'
        >>> gfile = ds.open('http://www.google.com/')
        >>> ds.abspath(urlname)
        '/home/guido/www.google.com/index.html'

        >>> ds = np.lib.npyio.DataSource(None)  # use with temporary file
        >>> ds.open('/home/guido/foobar.txt')
        <open file '/home/guido.foobar.txt', mode 'r' at 0x91d4430>
        >>> ds.abspath('/home/guido/foobar.txt')
        '/tmp/.../home/guido/foobar.txt'

    """

    def __init__(self, destpath=os.curdir):
        """Create a DataSource with a local path at destpath."""
        if destpath:
            self._destpath = os.path.abspath(destpath)
            self._istmpdest = False
        else:
            import tempfile  # deferring import to improve startup time
            self._destpath = tempfile.mkdtemp()
            self._istmpdest = True

    def __del__(self):
        # Remove temp directories
        if hasattr(self, '_istmpdest') and self._istmpdest:
            import shutil

            shutil.rmtree(self._destpath)

    def _iszip(self, filename):
        """Test if the filename is a zip file by looking at the file extension.

        """
        fname, ext = os.path.splitext(filename)
        return ext in _file_openers.keys()

    def _iswritemode(self, mode):
        """Test if the given mode will open a file for writing."""

        # Currently only used to test the bz2 files.
        _writemodes = ("w", "+")
        return any(c in _writemodes for c in mode)

    def _splitzipext(self, filename):
        """Split zip extension from filename and return filename.

        Returns
        -------
        base, zip_ext : {tuple}

        """

        if self._iszip(filename):
            return os.path.splitext(filename)
        else:
            return filename, None

    def _possible_names(self, filename):
        """Return a tuple containing compressed filename variations."""
        names = [filename]
        if not self._iszip(filename):
            for zipext in _file_openers.keys():
                if zipext:
                    names.append(filename+zipext)
        return names

    def _isurl(self, path):
        """Test if path is a net location.  Tests the scheme and netloc."""

        # We do this here to reduce the 'import numpy' initial import time.
        from urllib.parse import urlparse

        # BUG : URLs require a scheme string ('http://') to be used.
        #       www.google.com will fail.
        #       Should we prepend the scheme for those that don't have it and
        #       test that also?  Similar to the way we append .gz and test for
        #       for compressed versions of files.

        scheme, netloc, upath, uparams, uquery, ufrag = urlparse(path)
        return bool(scheme and netloc)

    def _cache(self, path):
        """Cache the file specified by path.

        Creates a copy of the file in the datasource cache.

        """
        # We import these here because importing them is slow and
        # a significant fraction of numpy's total import time.
        import shutil
        from urllib.request import urlopen

        upath = self.abspath(path)

        # ensure directory exists
        if not os.path.exists(os.path.dirname(upath)):
            os.makedirs(os.path.dirname(upath))

        # TODO: Doesn't handle compressed files!
        if self._isurl(path):
            with urlopen(path) as openedurl:
                with _open(upath, 'wb') as f:
                    shutil.copyfileobj(openedurl, f)
        else:
            shutil.copyfile(path, upath)
        return upath

    def _findfile(self, path):
        """Searches for ``path`` and returns full path if found.

        If path is an URL, _findfile will cache a local copy and return the
        path to the cached file.  If path is a local file, _findfile will
        return a path to that local file.

        The search will include possible compressed versions of the file
        and return the first occurrence found.

        """

        # Build list of possible local file paths
        if not self._isurl(path):
            # Valid local paths
            filelist = self._possible_names(path)
            # Paths in self._destpath
            filelist += self._possible_names(self.abspath(path))
        else:
            # Cached URLs in self._destpath
            filelist = self._possible_names(self.abspath(path))
            # Remote URLs
            filelist = filelist + self._possible_names(path)

        for name in filelist:
            if self.exists(name):
                if self._isurl(name):
                    name = self._cache(name)
                return name
        return None

    def abspath(self, path):
        """
        Return absolute path of file in the DataSource directory.

        If `path` is an URL, then `abspath` will return either the location
        the file exists locally or the location it would exist when opened
        using the `open` method.

        Parameters
        ----------
        path : str or pathlib.Path
            Can be a local file or a remote URL.

        Returns
        -------
        out : str
            Complete path, including the `DataSource` destination directory.

        Notes
        -----
        The functionality is based on `os.path.abspath`.

        """
        # We do this here to reduce the 'import numpy' initial import time.
        from urllib.parse import urlparse

        # TODO:  This should be more robust.  Handles case where path includes
        #        the destpath, but not other sub-paths. Failing case:
        #        path = /home/guido/datafile.txt
        #        destpath = /home/alex/
        #        upath = self.abspath(path)
        #        upath == '/home/alex/home/guido/datafile.txt'

        # handle case where path includes self._destpath
        splitpath = path.split(self._destpath, 2)
        if len(splitpath) > 1:
            path = splitpath[1]
        scheme, netloc, upath, uparams, uquery, ufrag = urlparse(path)
        netloc = self._sanitize_relative_path(netloc)
        upath = self._sanitize_relative_path(upath)
        return os.path.join(self._destpath, netloc, upath)

    def _sanitize_relative_path(self, path):
        """Return a sanitised relative path for which
        os.path.abspath(os.path.join(base, path)).startswith(base)
        """
        last = None
        path = os.path.normpath(path)
        while path != last:
            last = path
            # Note: os.path.join treats '/' as os.sep on Windows
            path = path.lstrip(os.sep).lstrip('/')
            path = path.lstrip(os.pardir).removeprefix('..')
            drive, path = os.path.splitdrive(path)  # for Windows
        return path

    def exists(self, path):
        """
        Test if path exists.

        Test if `path` exists as (and in this order):

        - a local file.
        - a remote URL that has been downloaded and stored locally in the
          `DataSource` directory.
        - a remote URL that has not been downloaded, but is valid and
          accessible.

        Parameters
        ----------
        path : str or pathlib.Path
            Can be a local file or a remote URL.

        Returns
        -------
        out : bool
            True if `path` exists.

        Notes
        -----
        When `path` is an URL, `exists` will return True if it's either
        stored locally in the `DataSource` directory, or is a valid remote
        URL.  `DataSource` does not discriminate between the two, the file
        is accessible if it exists in either location.

        """

        # First test for local path
        if os.path.exists(path):
            return True

        # We import this here because importing urllib is slow and
        # a significant fraction of numpy's total import time.
        from urllib.request import urlopen
        from urllib.error import URLError

        # Test cached url
        upath = self.abspath(path)
        if os.path.exists(upath):
            return True

        # Test remote url
        if self._isurl(path):
            try:
                netfile = urlopen(path)
                netfile.close()
                del(netfile)
                return True
            except URLError:
                return False
        return False

    def open(self, path, mode='r', encoding=None, newline=None):
        """
        Open and return file-like object.

        If `path` is an URL, it will be downloaded, stored in the
        `DataSource` directory and opened from there.

        Parameters
        ----------
        path : str or pathlib.Path
            Local file path or URL to open.
        mode : {'r', 'w', 'a'}, optional
            Mode to open `path`.  Mode 'r' for reading, 'w' for writing,
            'a' to append. Available modes depend on the type of object
            specified by `path`. Default is 'r'.
        encoding : {None, str}, optional
            Open text file with given encoding. The default encoding will be
            what `open` uses.
        newline : {None, str}, optional
            Newline to use when reading text file.

        Returns
        -------
        out : file object
            File object.

        """

        # TODO: There is no support for opening a file for writing which
        #       doesn't exist yet (creating a file).  Should there be?

        # TODO: Add a ``subdir`` parameter for specifying the subdirectory
        #       used to store URLs in self._destpath.

        if self._isurl(path) and self._iswritemode(mode):
            raise ValueError("URLs are not writeable")

        # NOTE: _findfile will fail on a new file opened for writing.
        found = self._findfile(path)
        if found:
            _fname, ext = self._splitzipext(found)
            if ext == 'bz2':
                mode.replace("+", "")
            return _file_openers[ext](found, mode=mode,
                                      encoding=encoding, newline=newline)
        else:
            raise FileNotFoundError(f"{path} not found.")


class Repository (DataSource):
    """
    Repository(baseurl, destpath='.')

    A data repository where multiple DataSource's share a base
    URL/directory.

    `Repository` extends `DataSource` by prepending a base URL (or
    directory) to all the files it handles. Use `Repository` when you will
    be working with multiple files from one base URL.  Initialize
    `Repository` with the base URL, then refer to each file by its filename
    only.

    Parameters
    ----------
    baseurl : str
        Path to the local directory or remote location that contains the
        data files.
    destpath : str or None, optional
        Path to the directory where the source file gets downloaded to for
        use.  If `destpath` is None, a temporary directory will be created.
        The default path is the current directory.

    Examples
    --------
    To analyze all files in the repository, do something like this
    (note: this is not self-contained code)::

        >>> repos = np.lib._datasource.Repository('/home/user/data/dir/')
        >>> for filename in filelist:
        ...     fp = repos.open(filename)
        ...     fp.analyze()
        ...     fp.close()

    Similarly you could use a URL for a repository::

        >>> repos = np.lib._datasource.Repository('http://www.xyz.edu/data')

    """

    def __init__(self, baseurl, destpath=os.curdir):
        """Create a Repository with a shared url or directory of baseurl."""
        DataSource.__init__(self, destpath=destpath)
        self._baseurl = baseurl

    def __del__(self):
        DataSource.__del__(self)

    def _fullpath(self, path):
        """Return complete path for path.  Prepends baseurl if necessary."""
        splitpath = path.split(self._baseurl, 2)
        if len(splitpath) == 1:
            result = os.path.join(self._baseurl, path)
        else:
            result = path    # path contains baseurl already
        return result

    def _findfile(self, path):
        """Extend DataSource method to prepend baseurl to ``path``."""
        return DataSource._findfile(self, self._fullpath(path))

    def abspath(self, path):
        """
        Return absolute path of file in the Repository directory.

        If `path` is an URL, then `abspath` will return either the location
        the file exists locally or the location it would exist when opened
        using the `open` method.

        Parameters
        ----------
        path : str or pathlib.Path
            Can be a local file or a remote URL. This may, but does not
            have to, include the `baseurl` with which the `Repository` was
            initialized.

        Returns
        -------
        out : str
            Complete path, including the `DataSource` destination directory.

        """
        return DataSource.abspath(self, self._fullpath(path))

    def exists(self, path):
        """
        Test if path exists prepending Repository base URL to path.

        Test if `path` exists as (and in this order):

        - a local file.
        - a remote URL that has been downloaded and stored locally in the
          `DataSource` directory.
        - a remote URL that has not been downloaded, but is valid and
          accessible.

        Parameters
        ----------
        path : str or pathlib.Path
            Can be a local file or a remote URL. This may, but does not
            have to, include the `baseurl` with which the `Repository` was
            initialized.

        Returns
        -------
        out : bool
            True if `path` exists.

        Notes
        -----
        When `path` is an URL, `exists` will return True if it's either
        stored locally in the `DataSource` directory, or is a valid remote
        URL.  `DataSource` does not discriminate between the two, the file
        is accessible if it exists in either location.

        """
        return DataSource.exists(self, self._fullpath(path))

    def open(self, path, mode='r', encoding=None, newline=None):
        """
        Open and return file-like object prepending Repository base URL.

        If `path` is an URL, it will be downloaded, stored in the
        DataSource directory and opened from there.

        Parameters
        ----------
        path : str or pathlib.Path
            Local file path or URL to open. This may, but does not have to,
            include the `baseurl` with which the `Repository` was
            initialized.
        mode : {'r', 'w', 'a'}, optional
            Mode to open `path`.  Mode 'r' for reading, 'w' for writing,
            'a' to append. Available modes depend on the type of object
            specified by `path`. Default is 'r'.
        encoding : {None, str}, optional
            Open text file with given encoding. The default encoding will be
            what `open` uses.
        newline : {None, str}, optional
            Newline to use when reading text file.

        Returns
        -------
        out : file object
            File object.

        """
        return DataSource.open(self, self._fullpath(path), mode,
                               encoding=encoding, newline=newline)

    def listdir(self):
        """
        List files in the source Repository.

        Returns
        -------
        files : list of str or pathlib.Path
            List of file names (not containing a directory part).

        Notes
        -----
        Does not currently work for remote repositories.

        """
        if self._isurl(self._baseurl):
            raise NotImplementedError(
                  "Directory listing of URLs, not supported yet.")
        else:
            return os.listdir(self._baseurl)
```
