## Supplementary software v0.2.1 for "Virtual control arms for paediatric myopia trials: external validation of axial-elongation models": _datasource.pyi

```
from pathlib import Path
from typing import IO, Any, TypeAlias

from _typeshed import OpenBinaryMode, OpenTextMode

_Mode: TypeAlias = OpenBinaryMode | OpenTextMode

###

# exported in numpy.lib.nppyio
class DataSource:
    def __init__(self, /, destpath: Path | str | None = ...) -> None: ...
    def __del__(self, /) -> None: ...
    def abspath(self, /, path: str) -> str: ...
    def exists(self, /, path: str) -> bool: ...

    # Whether the file-object is opened in string or bytes mode (by default)
    # depends on the file-extension of `path`
    def open(self, /, path: str, mode: _Mode = "r", encoding: str | None = None, newline: str | None = None) -> IO[Any]: ...

class Repository(DataSource):
    def __init__(self, /, baseurl: str, destpath: str | None = ...) -> None: ...
    def listdir(self, /) -> list[str]: ...

def open(
    path: str,
    mode: _Mode = "r",
    destpath: str | None = ...,
    encoding: str | None = None,
    newline: str | None = None,
) -> IO[Any]: ...
```
