## Supplementary software v0.2.1 for "Virtual control arms for paediatric myopia trials: external validation of axial-elongation models": _function_base_impl.py

```
import builtins
import collections.abc
import functools
import re
import sys
import warnings

import numpy as np
import numpy._core.numeric as _nx
from numpy._core import transpose, overrides
from numpy._core.numeric import (
    ones, zeros_like, arange, concatenate, array, asarray, asanyarray, empty,
    ndarray, take, dot, where, intp, integer, isscalar, absolute
    )
from numpy._core.umath import (
    pi, add, arctan2, frompyfunc, cos, less_equal, sqrt, sin,
    mod, exp, not_equal, subtract, minimum
    )
from numpy._core.fromnumeric import (
    ravel, nonzero, partition, mean, any, sum
    )
from numpy._core.numerictypes import typecodes
from numpy.lib._twodim_base_impl import diag
from numpy._core.multiarray import (
    _place, bincount, normalize_axis_index, _monotonicity,
    interp as compiled_interp, interp_complex as compiled_interp_complex
    )
from numpy._core._multiarray_umath import _array_converter
from numpy._utils import set_module

# needed in this module for compatibility
from numpy.lib._histograms_impl import histogram, histogramdd  # noqa: F401


array_function_dispatch = functools.partial(
    overrides.array_function_dispatch, module='numpy')


__all__ = [
    'select', 'piecewise', 'trim_zeros', 'copy', 'iterable', 'percentile',
    'diff', 'gradient', 'angle', 'unwrap', 'sort_complex', 'flip',
    'rot90', 'extract', 'place', 'vectorize', 'asarray_chkfinite', 'average',
    'bincount', 'digitize', 'cov', 'corrcoef',
    'median', 'sinc', 'hamming', 'hanning', 'bartlett',
    'blackman', 'kaiser', 'trapezoid', 'trapz', 'i0',
    'meshgrid', 'delete', 'insert', 'append', 'interp',
    'quantile'
    ]

# _QuantileMethods is a dictionary listing all the supported methods to
# compute quantile/percentile.
#
# Below virtual_index refers to the index of the element where the percentile
# would be found in the sorted sample.
# When the sample contains exactly the percentile wanted, the virtual_index is
# an integer to the index of this element.
# When the percentile wanted is in between two elements, the virtual_index
# is made of a integer part (a.k.a 'i' or 'left') and a fractional part
# (a.k.a 'g' or 'gamma')
#
# Each method in _QuantileMethods has two properties
# get_virtual_index : Callable
#   The function used to compute the virtual_index.
# fix_gamma : Callable
#   A function used for discrete methods to force the index to a specific value.
_QuantileMethods = dict(
    # --- HYNDMAN and FAN METHODS
    # Discrete methods
    inverted_cdf=dict(
        get_virtual_index=lambda n, quantiles: _inverted_cdf(n, quantiles),
        fix_gamma=None,  # should never be called
    ),
    averaged_inverted_cdf=dict(
        get_virtual_index=lambda n, quantiles: (n * quantiles) - 1,
        fix_gamma=lambda gamma, _: _get_gamma_mask(
            shape=gamma.shape,
            default_value=1.,
            conditioned_value=0.5,
            where=gamma == 0),
    ),
    closest_observation=dict(
        get_virtual_index=lambda n, quantiles: _closest_observation(n,
                                                                    quantiles),
        fix_gamma=None,  # should never be called
    ),
    # Continuous methods
    interpolated_inverted_cdf=dict(
        get_virtual_index=lambda n, quantiles:
        _compute_virtual_index(n, quantiles, 0, 1),
        fix_gamma=lambda gamma, _: gamma,
    ),
    hazen=dict(
        get_virtual_index=lambda n, quantiles:
        _compute_virtual_index(n, quantiles, 0.5, 0.5),
        fix_gamma=lambda gamma, _: gamma,
    ),
    weibull=dict(
        get_virtual_index=lambda n, quantiles:
        _compute_virtual_index(n, quantiles, 0, 0),
        fix_gamma=lambda gamma, _: gamma,
    ),
    # Default method.
    # To avoid some rounding issues, `(n-1) * quantiles` is preferred to
    # `_compute_virtual_index(n, quantiles, 1, 1)`.
    # They are mathematically equivalent.
    linear=dict(
        get_virtual_index=lambda n, quantiles: (n - 1) * quantiles,
        fix_gamma=lambda gamma, _: gamma,
    ),
    median_unbiased=dict(
        get_virtual_index=lambda n, quantiles:
        _compute_virtual_index(n, quantiles, 1 / 3.0, 1 / 3.0),
        fix_gamma=lambda gamma, _: gamma,
    ),
    normal_unbiased=dict(
        get_virtual_index=lambda n, quantiles:
        _compute_virtual_index(n, quantiles, 3 / 8.0, 3 / 8.0),
        fix_gamma=lambda gamma, _: gamma,
    ),
    # --- OTHER METHODS
    lower=dict(
        get_virtual_index=lambda n, quantiles: np.floor(
            (n - 1) * quantiles).astype(np.intp),
        fix_gamma=None,  # should never be called, index dtype is int
    ),
    higher=dict(
        get_virtual_index=lambda n, quantiles: np.ceil(
            (n - 1) * quantiles).astype(np.intp),
        fix_gamma=None,  # should never be called, index dtype is int
    ),
    midpoint=dict(
        get_virtual_index=lambda n, quantiles: 0.5 * (
                np.floor((n - 1) * quantiles)
                + np.ceil((n - 1) * quantiles)),
        fix_gamma=lambda gamma, index: _get_gamma_mask(
            shape=gamma.shape,
            default_value=0.5,
            conditioned_value=0.,
            where=index % 1 == 0),
    ),
    nearest=dict(
        get_virtual_index=lambda n, quantiles: np.around(
            (n - 1) * quantiles).astype(np.intp),
        fix_gamma=None,
        # should never be called, index dtype is int
    ))


def _rot90_dispatcher(m, k=None, axes=None):
    return (m,)


@array_function_dispatch(_rot90_dispatcher)
def rot90(m, k=1, axes=(0, 1)):
    """
    Rotate an array by 90 degrees in the plane specified by axes.

    Rotation direction is from the first towards the second axis.
    This means for a 2D array with the default `k` and `axes`, the
    rotation will be counterclockwise.

    Parameters
    ----------
    m : array_like
        Array of two or more dimensions.
    k : integer
        Number of times the array is rotated by 90 degrees.
    axes : (2,) array_like
        The array is rotated in the plane defined by the axes.
        Axes must be different.

    Returns
    -------
    y : ndarray
        A rotated view of `m`.

    See Also
    --------
    flip : Reverse the order of elements in an array along the given axis.
    fliplr : Flip an array horizontally.
    flipud : Flip an array vertically.

    Notes
    -----
    ``rot90(m, k=1, axes=(1,0))``  is the reverse of
    ``rot90(m, k=1, axes=(0,1))``

    ``rot90(m, k=1, axes=(1,0))`` is equivalent to
    ``rot90(m, k=-1, axes=(0,1))``

    Examples
    --------
    >>> import numpy as np
    >>> m = np.array([[1,2],[3,4]], int)
    >>> m
    array([[1, 2],
           [3, 4]])
    >>> np.rot90(m)
    array([[2, 4],
           [1, 3]])
    >>> np.rot90(m, 2)
    array([[4, 3],
           [2, 1]])
    >>> m = np.arange(8).reshape((2,2,2))
    >>> np.rot90(m, 1, (1,2))
    array([[[1, 3],
            [0, 2]],
           [[5, 7],
            [4, 6]]])

    """
    axes = tuple(axes)
    if len(axes) != 2:
        raise ValueError("len(axes) must be 2.")

    m = asanyarray(m)

    if axes[0] == axes[1] or absolute(axes[0] - axes[1]) == m.ndim:
        raise ValueError("Axes must be different.")

    if (axes[0] >= m.ndim or axes[0] < -m.ndim
        or axes[1] >= m.ndim or axes[1] < -m.ndim):
        raise ValueError("Axes={} out of range for array of ndim={}."
            .format(axes, m.ndim))

    k %= 4

    if k == 0:
        return m[:]
    if k == 2:
        return flip(flip(m, axes[0]), axes[1])

    axes_list = arange(0, m.ndim)
    (axes_list[axes[0]], axes_list[axes[1]]) = (axes_list[axes[1]],
                                                axes_list[axes[0]])

    if k == 1:
        return transpose(flip(m, axes[1]), axes_list)
    else:
        # k == 3
        return flip(transpose(m, axes_list), axes[1])


def _flip_dispatcher(m, axis=None):
    return (m,)


@array_function_dispatch(_flip_dispatcher)
def flip(m, axis=None):
    """
    Reverse the order of elements in an array along the given axis.

    The shape of the array is preserved, but the elements are reordered.

    Parameters
    ----------
    m : array_like
        Input array.
    axis : None or int or tuple of ints, optional
         Axis or axes along which to flip over. The default,
         axis=None, will flip over all of the axes of the input array.
         If axis is negative it counts from the last to the first axis.

         If axis is a tuple of ints, flipping is performed on all of the axes
         specified in the tuple.

    Returns
    -------
    out : array_like
        A view of `m` with the entries of axis reversed.  Since a view is
        returned, this operation is done in constant time.

    See Also
    --------
    flipud : Flip an array vertically (axis=0).
    fliplr : Flip an array horizontally (axis=1).

    Notes
    -----
    flip(m, 0) is equivalent to flipud(m).

    flip(m, 1) is equivalent to fliplr(m).

    flip(m, n) corresponds to ``m[...,::-1,...]`` with ``::-1`` at position n.

    flip(m) corresponds to ``m[::-1,::-1,...,::-1]`` with ``::-1`` at all
    positions.

    flip(m, (0, 1)) corresponds to ``m[::-1,::-1,...]`` with ``::-1`` at
    position 0 and position 1.

    Examples
    --------
    >>> import numpy as np
    >>> A = np.arange(8).reshape((2,2,2))
    >>> A
    array([[[0, 1],
            [2, 3]],
           [[4, 5],
            [6, 7]]])
    >>> np.flip(A, 0)
    array([[[4, 5],
            [6, 7]],
           [[0, 1],
            [2, 3]]])
    >>> np.flip(A, 1)
    array([[[2, 3],
            [0, 1]],
           [[6, 7],
            [4, 5]]])
    >>> np.flip(A)
    array([[[7, 6],
            [5, 4]],
           [[3, 2],
            [1, 0]]])
    >>> np.flip(A, (0, 2))
    array([[[5, 4],
            [7, 6]],
           [[1, 0],
            [3, 2]]])
    >>> rng = np.random.default_rng()
    >>> A = rng.normal(size=(3,4,5))
    >>> np.all(np.flip(A,2) == A[:,:,::-1,...])
    True
    """
    if not hasattr(m, 'ndim'):
        m = asarray(m)
    if axis is None:
        indexer = (np.s_[::-1],) * m.ndim
    else:
        axis = _nx.normalize_axis_tuple(axis, m.ndim)
        indexer = [np.s_[:]] * m.ndim
        for ax in axis:
            indexer[ax] = np.s_[::-1]
        indexer = tuple(indexer)
    return m[indexer]


@set_module('numpy')
def iterable(y):
    """
    Check whether or not an object can be iterated over.

    Parameters
    ----------
    y : object
      Input object.

    Returns
    -------
    b : bool
      Return ``True`` if the object has an iterator method or is a
      sequence and ``False`` otherwise.


    Examples
    --------
    >>> import numpy as np
    >>> np.iterable([1, 2, 3])
    True
    >>> np.iterable(2)
    False

    Notes
    -----
    In most cases, the results of ``np.iterable(obj)`` are consistent with
    ``isinstance(obj, collections.abc.Iterable)``. One notable exception is
    the treatment of 0-dimensional arrays::

        >>> from collections.abc import Iterable
        >>> a = np.array(1.0)  # 0-dimensional numpy array
        >>> isinstance(a, Iterable)
        True
        >>> np.iterable(a)
        False

    """
    try:
        iter(y)
    except TypeError:
        return False
    return True


def _weights_are_valid(weights, a, axis):
    """Validate weights array.

    We assume, weights is not None.
    """
    wgt = np.asanyarray(weights)

    # Sanity checks
    if a.shape != wgt.shape:
        if axis is None:
            raise TypeError(
                "Axis must be specified when shapes of a and weights "
                "differ.")
        if wgt.shape != tuple(a.shape[ax] for ax in axis):
            raise ValueError(
                "Shape of weights must be consistent with "
                "shape of a along specified axis.")

        # setup wgt to broadcast along axis
        wgt = wgt.transpose(np.argsort(axis))
        wgt = wgt.reshape(tuple((s if ax in axis else 1)
                                for ax, s in enumerate(a.shape)))
    return wgt


def _average_dispatcher(a, axis=None, weights=None, returned=None, *,
                        keepdims=None):
    return (a, weights)


@array_function_dispatch(_average_dispatcher)
def average(a, axis=None, weights=None, returned=False, *,
            keepdims=np._NoValue):
    """
    Compute the weighted average along the specified axis.

    Parameters
    ----------
    a : array_like
        Array containing data to be averaged. If `a` is not an array, a
        conversion is attempted.
    axis : None or int or tuple of ints, optional
        Axis or axes along which to average `a`.  The default,
        `axis=None`, will average over all of the elements of the input array.
        If axis is negative it counts from the last to the first axis.
        If axis is a tuple of ints, averaging is performed on all of the axes
        specified in the tuple instead of a single axis or all the axes as
        before.
    weights : array_like, optional
        An array of weights associated with the values in `a`. Each value in
        `a` contributes to the average according to its associated weight.
        The array of weights must be the same shape as `a` if no axis is
        specified, otherwise the weights must have dimensions and shape
        consistent with `a` along the specified axis.
        If `weights=None`, then all data in `a` are assumed to have a
        weight equal to one.
        The calculation is::

            avg = sum(a * weights) / sum(weights)

        where the sum is over all included elements.
        The only constraint on the values of `weights` is that `sum(weights)`
        must not be 0.
    returned : bool, optional
        Default is `False`. If `True`, the tuple (`average`, `sum_of_weights`)
        is returned, otherwise only the average is returned.
        If `weights=None`, `sum_of_weights` is equivalent to the number of
        elements over which the average is taken.
    keepdims : bool, optional
        If this is set to True, the axes which are reduced are left
        in the result as dimensions with size one. With this option,
        the result will broadcast correctly against the original `a`.
        *Note:* `keepdims` will not work with instances of `numpy.matrix`
        or other classes whose methods do not support `keepdims`.

        .. versionadded:: 1.23.0

    Returns
    -------
    retval, [sum_of_weights] : array_type or double
        Return the average along the specified axis. When `returned` is `True`,
        return a tuple with the average as the first element and the sum
        of the weights as the second element. `sum_of_weights` is of the
        same type as `retval`. The result dtype follows a general pattern.
        If `weights` is None, the result dtype will be that of `a` , or ``float64``
        if `a` is integral. Otherwise, if `weights` is not None and `a` is non-
        integral, the result type will be the type of lowest precision capable of
        representing values of both `a` and `weights`. If `a` happens to be
        integral, the previous rules still applies but the result dtype will
        at least be ``float64``.

    Raises
    ------
    ZeroDivisionError
        When all weights along axis are zero. See `numpy.ma.average` for a
        version robust to this type of error.
    TypeError
        When `weights` does not have the same shape as `a`, and `axis=None`.
    ValueError
        When `weights` does not have dimensions and shape consistent with `a`
        along specified `axis`.

    See Also
    --------
    mean

    ma.average : average for masked arrays -- useful if your data contains
                 "missing" values
    numpy.result_type : Returns the type that results from applying the
                        numpy type promotion rules to the arguments.

    Examples
    --------
    >>> import numpy as np
    >>> data = np.arange(1, 5)
    >>> data
    array([1, 2, 3, 4])
    >>> np.average(data)
    2.5
    >>> np.average(np.arange(1, 11), weights=np.arange(10, 0, -1))
    4.0

    >>> data = np.arange(6).reshape((3, 2))
    >>> data
    array([[0, 1],
           [2, 3],
           [4, 5]])
    >>> np.average(data, axis=1, weights=[1./4, 3./4])
    array([0.75, 2.75, 4.75])
    >>> np.average(data, weights=[1./4, 3./4])
    Traceback (most recent call last):
        ...
    TypeError: Axis must be specified when shapes of a and weights differ.

    With ``keepdims=True``, the following result has shape (3, 1).

    >>> np.average(data, axis=1, keepdims=True)
    array([[0.5],
           [2.5],
           [4.5]])

    >>> data = np.arange(8).reshape((2, 2, 2))
    >>> data
    array([[[0, 1],
            [2, 3]],
           [[4, 5],
            [6, 7]]])
    >>> np.average(data, axis=(0, 1), weights=[[1./4, 3./4], [1., 1./2]])
    array([3.4, 4.4])
    >>> np.average(data, axis=0, weights=[[1./4, 3./4], [1., 1./2]])
    Traceback (most recent call last):
        ...
    ValueError: Shape of weights must be consistent
    with shape of a along specified axis.
    """
    a = np.asanyarray(a)

    if axis is not None:
        axis = _nx.normalize_axis_tuple(axis, a.ndim, argname="axis")

    if keepdims is np._NoValue:
        # Don't pass on the keepdims argument if one wasn't given.
        keepdims_kw = {}
    else:
        keepdims_kw = {'keepdims': keepdims}

    if weights is None:
        avg = a.mean(axis, **keepdims_kw)
        avg_as_array = np.asanyarray(avg)
        scl = avg_as_array.dtype.type(a.size/avg_as_array.size)
    else:
        wgt = _weights_are_valid(weights=weights, a=a, axis=axis)

        if issubclass(a.dtype.type, (np.integer, np.bool)):
            result_dtype = np.result_type(a.dtype, wgt.dtype, 'f8')
        else:
            result_dtype = np.result_type(a.dtype, wgt.dtype)

        scl = wgt.sum(axis=axis, dtype=result_dtype, **keepdims_kw)
        if np.any(scl == 0.0):
            raise ZeroDivisionError(
                "Weights sum to zero, can't be normalized")

        avg = avg_as_array = np.multiply(a, wgt,
                          dtype=result_dtype).sum(axis, **keepdims_kw) / scl

    if returned:
        if scl.shape != avg_as_array.shape:
            scl = np.broadcast_to(scl, avg_as_array.shape).copy()
        return avg, scl
    else:
        return avg


@set_module('numpy')
def asarray_chkfinite(a, dtype=None, order=None):
    """Convert the input to an array, checking for NaNs or Infs.

    Parameters
    ----------
    a : array_like
        Input data, in any form that can be converted to an array.  This
        includes lists, lists of tuples, tuples, tuples of tuples, tuples
        of lists and ndarrays.  Success requires no NaNs or Infs.
    dtype : data-type, optional
        By default, the data-type is inferred from the input data.
    order : {'C', 'F', 'A', 'K'}, optional
        Memory layout.  'A' and 'K' depend on the order of input array a.
        'C' row-major (C-style),
        'F' column-major (Fortran-style) memory representation.
        'A' (any) means 'F' if `a` is Fortran contiguous, 'C' otherwise
        'K' (keep) preserve input order
        Defaults to 'C'.

    Returns
    -------
    out : ndarray
        Array interpretation of `a`.  No copy is performed if the input
        is already an ndarray.  If `a` is a subclass of ndarray, a base
        class ndarray is returned.

    Raises
    ------
    ValueError
        Raises ValueError if `a` contains NaN (Not a Number) or Inf (Infinity).

    See Also
    --------
    asarray : Create and array.
    asanyarray : Similar function which passes through subclasses.
    ascontiguousarray : Convert input to a contiguous array.
    asfortranarray : Convert input to an ndarray with column-major
                     memory order.
    fromiter : Create an array from an iterator.
    fromfunction : Construct an array by executing a function on grid
                   positions.

    Examples
    --------
    >>> import numpy as np

    Convert a list into an array. If all elements are finite, then
    ``asarray_chkfinite`` is identical to ``asarray``.

    >>> a = [1, 2]
    >>> np.asarray_chkfinite(a, dtype=float)
    array([1., 2.])

    Raises ValueError if array_like contains Nans or Infs.

    >>> a = [1, 2, np.inf]
    >>> try:
    ...     np.asarray_chkfinite(a)
    ... except ValueError:
    ...     print('ValueError')
    ...
    ValueError

    """
    a = asarray(a, dtype=dtype, order=order)
    if a.dtype.char in typecodes['AllFloat'] and not np.isfinite(a).all():
        raise ValueError(
            "array must not contain infs or NaNs")
    return a


def _piecewise_dispatcher(x, condlist, funclist, *args, **kw):
    yield x
    # support the undocumented behavior of allowing scalars
    if np.iterable(condlist):
        yield from condlist


@array_function_dispatch(_piecewise_dispatcher)
def piecewise(x, condlist, funclist, *args, **kw):
    """
    Evaluate a piecewise-defined function.

    Given a set of conditions and corresponding functions, evaluate each
    function on the input data wherever its condition is true.

    Parameters
    ----------
    x : ndarray or scalar
        The input domain.
    condlist : list of bool arrays or bool scalars
        Each boolean array corresponds to a function in `funclist`.  Wherever
        `condlist[i]` is True, `funclist[i](x)` is used as the output value.

        Each boolean array in `condlist` selects a piece of `x`,
        and should therefore be of the same shape as `x`.

        The length of `condlist` must correspond to that of `funclist`.
        If one extra function is given, i.e. if
        ``len(funclist) == len(condlist) + 1``, then that extra function
        is the default value, used wherever all conditions are false.
    funclist : list of callables, f(x,*args,**kw), or scalars
        Each function is evaluated over `x` wherever its corresponding
        condition is True.  It should take a 1d array as input and give an 1d
        array or a scalar value as output.  If, instead of a callable,
        a scalar is provided then a constant function (``lambda x: scalar``) is
        assumed.
    args : tuple, optional
        Any further arguments given to `piecewise` are passed to the functions
        upon execution, i.e., if called ``piecewise(..., ..., 1, 'a')``, then
        each function is called as ``f(x, 1, 'a')``.
    kw : dict, optional
        Keyword arguments used in calling `piecewise` are passed to the
        functions upon execution, i.e., if called
        ``piecewise(..., ..., alpha=1)``, then each function is called as
        ``f(x, alpha=1)``.

    Returns
    -------
    out : ndarray
        The output is the same shape and type as x and is found by
        calling the functions in `funclist` on the appropriate portions of `x`,
        as defined by the boolean arrays in `condlist`.  Portions not covered
        by any condition have a default value of 0.


    See Also
    --------
    choose, select, where

    Notes
    -----
    This is similar to choose or select, except that functions are
    evaluated on elements of `x` that satisfy the corresponding condition from
    `condlist`.

    The result is::

            |--
            |funclist[0](x[condlist[0]])
      out = |funclist[1](x[condlist[1]])
            |...
            |funclist[n2](x[condlist[n2]])
            |--

    Examples
    --------
    >>> import numpy as np

    Define the signum function, which is -1 for ``x < 0`` and +1 for ``x >= 0``.

    >>> x = np.linspace(-2.5, 2.5, 6)
    >>> np.piecewise(x, [x < 0, x >= 0], [-1, 1])
    array([-1., -1., -1.,  1.,  1.,  1.])

    Define the absolute value, which is ``-x`` for ``x <0`` and ``x`` for
    ``x >= 0``.

    >>> np.piecewise(x, [x < 0, x >= 0], [lambda x: -x, lambda x: x])
    array([2.5,  1.5,  0.5,  0.5,  1.5,  2.5])

    Apply the same function to a scalar value.

    >>> y = -2
    >>> np.piecewise(y, [y < 0, y >= 0], [lambda x: -x, lambda x: x])
    array(2)

    """
    x = asanyarray(x)
    n2 = len(funclist)

    # undocumented: single condition is promoted to a list of one condition
    if isscalar(condlist) or (
            not isinstance(condlist[0], (list, ndarray)) and x.ndim != 0):
        condlist = [condlist]

    condlist = asarray(condlist, dtype=bool)
    n = len(condlist)

    if n == n2 - 1:  # compute the "otherwise" condition.
        condelse = ~np.any(condlist, axis=0, keepdims=True)
        condlist = np.concatenate([condlist, condelse], axis=0)
        n += 1
    elif n != n2:
        raise ValueError(
            "with {} condition(s), either {} or {} functions are expected"
            .format(n, n, n+1)
        )

    y = zeros_like(x)
    for cond, func in zip(condlist, funclist):
        if not isinstance(func, collections.abc.Callable):
            y[cond] = func
        else:
            vals = x[cond]
            if vals.size > 0:
                y[cond] = func(vals, *args, **kw)

    return y


def _select_dispatcher(condlist, choicelist, default=None):
    yield from condlist
    yield from choicelist


@array_function_dispatch(_select_dispatcher)
def select(condlist, choicelist, default=0):
    """
    Return an array drawn from elements in choicelist, depending on conditions.

    Parameters
    ----------
    condlist : list of bool ndarrays
        The list of conditions which determine from which array in `choicelist`
        the output elements are taken. When multiple conditions are satisfied,
        the first one encountered in `condlist` is used.
    choicelist : list of ndarrays
        The list of arrays from which the output elements are taken. It has
        to be of the same length as `condlist`.
    default : scalar, optional
        The element inserted in `output` when all conditions evaluate to False.

    Returns
    -------
    output : ndarray
        The output at position m is the m-th element of the array in
        `choicelist` where the m-th element of the corresponding array in
        `condlist` is True.

    See Also
    --------
    where : Return elements from one of two arrays depending on condition.
    take, choose, compress, diag, diagonal

    Examples
    --------
    >>> import numpy as np

    Beginning with an array of integers from 0 to 5 (inclusive),
    elements less than ``3`` are negated, elements greater than ``3``
    are squared, and elements not meeting either of these conditions
    (exactly ``3``) are replaced with a `default` value of ``42``.

    >>> x = np.arange(6)
    >>> condlist = [x<3, x>3]
    >>> choicelist = [x, x**2]
    >>> np.select(condlist, choicelist, 42)
    array([ 0,  1,  2, 42, 16, 25])

    When multiple conditions are satisfied, the first one encountered in
    `condlist` is used.

    >>> condlist = [x<=4, x>3]
    >>> choicelist = [x, x**2]
    >>> np.select(condlist, choicelist, 55)
    array([ 0,  1,  2,  3,  4, 25])

    """
    # Check the size of condlist and choicelist are the same, or abort.
    if len(condlist) != len(choicelist):
        raise ValueError(
            'list of cases must be same length as list of conditions')

    # Now that the dtype is known, handle the deprecated select([], []) case
    if len(condlist) == 0:
        raise ValueError("select with an empty condition list is not possible")

    # TODO: This preserves the Python int, float, complex manually to get the
    #       right `result_type` with NEP 50.  Most likely we will grow a better
    #       way to spell this (and this can be replaced).
    choicelist = [
        choice if type(choice) in (int, float, complex) else np.asarray(choice)
        for choice in choicelist]
    choicelist.append(default if type(default) in (int, float, complex)
                      else np.asarray(default))

    try:
        dtype = np.result_type(*choicelist)
    except TypeError as e:
        msg = f'Choicelist and default value do not have a common dtype: {e}'
        raise TypeError(msg) from None

    # Convert conditions to arrays and broadcast conditions and choices
    # as the shape is needed for the result. Doing it separately optimizes
    # for example when all choices are scalars.
    condlist = np.broadcast_arrays(*condlist)
    choicelist = np.broadcast_arrays(*choicelist)

    # If cond array is not an ndarray in boolean format or scalar bool, abort.
    for i, cond in enumerate(condlist):
        if cond.dtype.type is not np.bool:
            raise TypeError(
                'invalid entry {} in condlist: should be boolean ndarray'.format(i))

    if choicelist[0].ndim == 0:
        # This may be common, so avoid the call.
        result_shape = condlist[0].shape
    else:
        result_shape = np.broadcast_arrays(condlist[0], choicelist[0])[0].shape

    result = np.full(result_shape, choicelist[-1], dtype)

    # Use np.copyto to burn each choicelist array onto result, using the
    # corresponding condlist as a boolean mask. This is done in reverse
    # order since the first choice should take precedence.
    choicelist = choicelist[-2::-1]
    condlist = condlist[::-1]
    for choice, cond in zip(choicelist, condlist):
        np.copyto(result, choice, where=cond)

    return result


def _copy_dispatcher(a, order=None, subok=None):
    return (a,)


@array_function_dispatch(_copy_dispatcher)
def copy(a, order='K', subok=False):
    """
    Return an array copy of the given object.

    Parameters
    ----------
    a : array_like
        Input data.
    order : {'C', 'F', 'A', 'K'}, optional
        Controls the memory layout of the copy. 'C' means C-order,
        'F' means F-order, 'A' means 'F' if `a` is Fortran contiguous,
        'C' otherwise. 'K' means match the layout of `a` as closely
        as possible. (Note that this function and :meth:`ndarray.copy` are very
        similar, but have different default values for their order=
        arguments.)
    subok : bool, optional
        If True, then sub-classes will be passed-through, otherwise the
        returned array will be forced to be a base-class array (defaults to False).

    Returns
    -------
    arr : ndarray
        Array interpretation of `a`.

    See Also
    --------
    ndarray.copy : Preferred method for creating an array copy

    Notes
    -----
    This is equivalent to:

    >>> np.array(a, copy=True)  #doctest: +SKIP

    The copy made of the data is shallow, i.e., for arrays with object dtype,
    the new array will point to the same objects.
    See Examples from `ndarray.copy`.

    Examples
    --------
    >>> import numpy as np

    Create an array x, with a reference y and a copy z:

    >>> x = np.array([1, 2, 3])
    >>> y = x
    >>> z = np.copy(x)

    Note that, when we modify x, y changes, but not z:

    >>> x[0] = 10
    >>> x[0] == y[0]
    True
    >>> x[0] == z[0]
    False

    Note that, np.copy clears previously set WRITEABLE=False flag.

    >>> a = np.array([1, 2, 3])
    >>> a.flags["WRITEABLE"] = False
    >>> b = np.copy(a)
    >>> b.flags["WRITEABLE"]
    True
    >>> b[0] = 3
    >>> b
    array([3, 2, 3])
    """
    return array(a, order=order, subok=subok, copy=True)

# Basic operations


def _gradient_dispatcher(f, *varargs, axis=None, edge_order=None):
    yield f
    yield from varargs


@array_function_dispatch(_gradient_dispatcher)
def gradient(f, *varargs, axis=None, edge_order=1):
    """
    Return the gradient of an N-dimensional array.

    The gradient is computed using second order accurate central differences
    in the interior points and either first or second order accurate one-sides
    (forward or backwards) differences at the boundaries.
    The returned gradient hence has the same shape as the input array.

    Parameters
    ----------
    f : array_like
        An N-dimensional array containing samples of a scalar function.
    varargs : list of scalar or array, optional
        Spacing between f values. Default unitary spacing for all dimensions.
        Spacing can be specified using:

        1. single scalar to specify a sample distance for all dimensions.
        2. N scalars to specify a constant sample distance for each dimension.
           i.e. `dx`, `dy`, `dz`, ...
        3. N arrays to specify the coordinates of the values along each
           dimension of F. The length of the array must match the size of
           the corresponding dimension
        4. Any combination of N scalars/arrays with the meaning of 2. and 3.

        If `axis` is given, the number of varargs must equal the number of axes.
        Default: 1. (see Examples below).

    edge_order : {1, 2}, optional
        Gradient is calculated using N-th order accurate differences
        at the boundaries. Default: 1.
    axis : None or int or tuple of ints, optional
        Gradient is calculated only along the given axis or axes
        The default (axis = None) is to calculate the gradient for all the axes
        of the input array. axis may be negative, in which case it counts from
        the last to the first axis.

    Returns
    -------
    gradient : ndarray or tuple of ndarray
        A tuple of ndarrays (or a single ndarray if there is only one
        dimension) corresponding to the derivatives of f with respect
        to each dimension. Each derivative has the same shape as f.

    Examples
    --------
    >>> import numpy as np
    >>> f = np.array([1, 2, 4, 7, 11, 16])
    >>> np.gradient(f)
    array([1. , 1.5, 2.5, 3.5, 4.5, 5. ])
    >>> np.gradient(f, 2)
    array([0.5 ,  0.75,  1.25,  1.75,  2.25,  2.5 ])

    Spacing can be also specified with an array that represents the coordinates
    of the values F along the dimensions.
    For instance a uniform spacing:

    >>> x = np.arange(f.size)
    >>> np.gradient(f, x)
    array([1. ,  1.5,  2.5,  3.5,  4.5,  5. ])

    Or a non uniform one:

    >>> x = np.array([0., 1., 1.5, 3.5, 4., 6.])
    >>> np.gradient(f, x)
    array([1. ,  3. ,  3.5,  6.7,  6.9,  2.5])

    For two dimensional arrays, the return will be two arrays ordered by
    axis. In this example the first array stands for the gradient in
    rows and the second one in columns direction:

    >>> np.gradient(np.array([[1, 2, 6], [3, 4, 5]]))
    (array([[ 2.,  2., -1.],
            [ 2.,  2., -1.]]),
     array([[1. , 2.5, 4. ],
            [1. , 1. , 1. ]]))

    In this example the spacing is also specified:
    uniform for axis=0 and non uniform for axis=1

    >>> dx = 2.
    >>> y = [1., 1.5, 3.5]
    >>> np.gradient(np.array([[1, 2, 6], [3, 4, 5]]), dx, y)
    (array([[ 1. ,  1. , -0.5],
            [ 1. ,  1. , -0.5]]),
     array([[2. , 2. , 2. ],
            [2. , 1.7, 0.5]]))

    It is possible to specify how boundaries are treated using `edge_order`

    >>> x = np.array([0, 1, 2, 3, 4])
    >>> f = x**2
    >>> np.gradient(f, edge_order=1)
    array([1.,  2.,  4.,  6.,  7.])
    >>> np.gradient(f, edge_order=2)
    array([0., 2., 4., 6., 8.])

    The `axis` keyword can be used to specify a subset of axes of which the
    gradient is calculated

    >>> np.gradient(np.array([[1, 2, 6], [3, 4, 5]]), axis=0)
    array([[ 2.,  2., -1.],
           [ 2.,  2., -1.]])

    The `varargs` argument defines the spacing between sample points in the
    input array. It can take two forms:

    1. An array, specifying coordinates, which may be unevenly spaced:

    >>> x = np.array([0., 2., 3., 6., 8.])
    >>> y = x ** 2
    >>> np.gradient(y, x, edge_order=2)
    array([ 0.,  4.,  6., 12., 16.])

    2. A scalar, representing the fixed sample distance:

    >>> dx = 2
    >>> x = np.array([0., 2., 4., 6., 8.])
    >>> y = x ** 2
    >>> np.gradient(y, dx, edge_order=2)
    array([ 0.,  4.,  8., 12., 16.])

    It's possible to provide different data for spacing along each dimension.
    The number of arguments must match the number of dimensions in the input
    data.

    >>> dx = 2
    >>> dy = 3
    >>> x = np.arange(0, 6, dx)
    >>> y = np.arange(0, 9, dy)
    >>> xs, ys = np.meshgrid(x, y)
    >>> zs = xs + 2 * ys
    >>> np.gradient(zs, dy, dx)  # Passing two scalars
    (array([[2., 2., 2.],
            [2., 2., 2.],
            [2., 2., 2.]]),
     array([[1., 1., 1.],
            [1., 1., 1.],
            [1., 1., 1.]]))

    Mixing scalars and arrays is also allowed:

    >>> np.gradient(zs, y, dx)  # Passing one array and one scalar
    (array([[2., 2., 2.],
            [2., 2., 2.],
            [2., 2., 2.]]),
     array([[1., 1., 1.],
            [1., 1., 1.],
            [1., 1., 1.]]))

    Notes
    -----
    Assuming that :math:`f\\in C^{3}` (i.e., :math:`f` has at least 3 continuous
    derivatives) and let :math:`h_{*}` be a non-homogeneous stepsize, we
    minimize the "consistency error" :math:`\\eta_{i}` between the true gradient
    and its estimate from a linear combination of the neighboring grid-points:

    .. math::

        \\eta_{i} = f_{i}^{\\left(1\\right)} -
                    \\left[ \\alpha f\\left(x_{i}\\right) +
                            \\beta f\\left(x_{i} + h_{d}\\right) +
                            \\gamma f\\left(x_{i}-h_{s}\\right)
                    \\right]

    By substituting :math:`f(x_{i} + h_{d})` and :math:`f(x_{i} - h_{s})`
    with their Taylor series expansion, this translates into solving
    the following the linear system:

    .. math::

        \\left\\{
            \\begin{array}{r}
                \\alpha+\\beta+\\gamma=0 \\\\
                \\beta h_{d}-\\gamma h_{s}=1 \\\\
                \\beta h_{d}^{2}+\\gamma h_{s}^{2}=0
            \\end{array}
        \\right.

    The resulting approximation of :math:`f_{i}^{(1)}` is the following:

    .. math::

        \\hat f_{i}^{(1)} =
            \\frac{
                h_{s}^{2}f\\left(x_{i} + h_{d}\\right)
                + \\left(h_{d}^{2} - h_{s}^{2}\\right)f\\left(x_{i}\\right)
                - h_{d}^{2}f\\left(x_{i}-h_{s}\\right)}
                { h_{s}h_{d}\\left(h_{d} + h_{s}\\right)}
            + \\mathcal{O}\\left(\\frac{h_{d}h_{s}^{2}
                                + h_{s}h_{d}^{2}}{h_{d}
                                + h_{s}}\\right)

    It is worth noting that if :math:`h_{s}=h_{d}`
    (i.e., data are evenly spaced)
    we find the standard second order approximation:

    .. math::

        \\hat f_{i}^{(1)}=
            \\frac{f\\left(x_{i+1}\\right) - f\\left(x_{i-1}\\right)}{2h}
            + \\mathcal{O}\\left(h^{2}\\right)

    With a similar procedure the forward/backward approximations used for
    boundaries can be derived.

    References
    ----------
    .. [1]  Quarteroni A., Sacco R., Saleri F. (2007) Numerical Mathematics
            (Texts in Applied Mathematics). New York: Springer.
    .. [2]  Durran D. R. (1999) Numerical Methods for Wave Equations
            in Geophysical Fluid Dynamics. New York: Springer.
    .. [3]  Fornberg B. (1988) Generation of Finite Difference Formulas on
            Arbitrarily Spaced Grids,
            Mathematics of Computation 51, no. 184 : 699-706.
            `PDF <https://www.ams.org/journals/mcom/1988-51-184/
            S0025-5718-1988-0935077-0/S0025-5718-1988-0935077-0.pdf>`_.
    """
    f = np.asanyarray(f)
    N = f.ndim  # number of dimensions

    if axis is None:
        axes = tuple(range(N))
    else:
        axes = _nx.normalize_axis_tuple(axis, N)

    len_axes = len(axes)
    n = len(varargs)
    if n == 0:
        # no spacing argument - use 1 in all axes
        dx = [1.0] * len_axes
    elif n == 1 and np.ndim(varargs[0]) == 0:
        # single scalar for all axes
        dx = varargs * len_axes
    elif n == len_axes:
        # scalar or 1d array for each axis
        dx = list(varargs)
        for i, distances in enumerate(dx):
            distances = np.asanyarray(distances)
            if distances.ndim == 0:
                continue
            elif distances.ndim != 1:
                raise ValueError("distances must be either scalars or 1d")
            if len(distances) != f.shape[axes[i]]:
                raise ValueError("when 1d, distances must match "
                                 "the length of the corresponding dimension")
            if np.issubdtype(distances.dtype, np.integer):
                # Convert numpy integer types to float64 to avoid modular
                # arithmetic in np.diff(distances).
                distances = distances.astype(np.float64)
            diffx = np.diff(distances)
            # if distances are constant reduce to the scalar case
            # since it brings a consistent speedup
            if (diffx == diffx[0]).all():
                diffx = diffx[0]
            dx[i] = diffx
    else:
        raise TypeError("invalid number of arguments")

    if edge_order > 2:
        raise ValueError("'edge_order' greater than 2 not supported")

    # use central differences on interior and one-sided differences on the
    # endpoints. This preserves second order-accuracy over the full domain.

    outvals = []

    # create slice objects --- initially all are [:, :, ..., :]
    slice1 = [slice(None)]*N
    slice2 = [slice(None)]*N
    slice3 = [slice(None)]*N
    slice4 = [slice(None)]*N

    otype = f.dtype
    if otype.type is np.datetime64:
        # the timedelta dtype with the same unit information
        otype = np.dtype(otype.name.replace('datetime', 'timedelta'))
        # view as timedelta to allow addition
        f = f.view(otype)
    elif otype.type is np.timedelta64:
        pass
    elif np.issubdtype(otype, np.inexact):
        pass
    else:
        # All other types convert to floating point.
        # First check if f is a numpy integer type; if so, convert f to float64
        # to avoid modular arithmetic when computing the changes in f.
        if np.issubdtype(otype, np.integer):
            f = f.astype(np.float64)
        otype = np.float64

    for axis, ax_dx in zip(axes, dx):
        if f.shape[axis] < edge_order + 1:
            raise ValueError(
                "Shape of array too small to calculate a numerical gradient, "
                "at least (edge_order + 1) elements are required.")
        # result allocation
        out = np.empty_like(f, dtype=otype)

        # spacing for the current axis
        uniform_spacing = np.ndim(ax_dx) == 0

        # Numerical differentiation: 2nd order interior
        slice1[axis] = slice(1, -1)
        slice2[axis] = slice(None, -2)
        slice3[axis] = slice(1, -1)
        slice4[axis] = slice(2, None)

        if uniform_spacing:
            out[tuple(slice1)] = (f[tuple(slice4)] - f[tuple(slice2)]) / (2. * ax_dx)
        else:
            dx1 = ax_dx[0:-1]
            dx2 = ax_dx[1:]
            a = -(dx2)/(dx1 * (dx1 + dx2))
            b = (dx2 - dx1) / (dx1 * dx2)
            c = dx1 / (dx2 * (dx1 + dx2))
            # fix the shape for broadcasting
            shape = np.ones(N, dtype=int)
            shape[axis] = -1
            a.shape = b.shape = c.shape = shape
            # 1D equivalent -- out[1:-1] = a * f[:-2] + b * f[1:-1] + c * f[2:]
            out[tuple(slice1)] = a * f[tuple(slice2)] + b * f[tuple(slice3)] + c * f[tuple(slice4)]

        # Numerical differentiation: 1st order edges
        if edge_order == 1:
            slice1[axis] = 0
            slice2[axis] = 1
            slice3[axis] = 0
            dx_0 = ax_dx if uniform_spacing else ax_dx[0]
            # 1D equivalent -- out[0] = (f[1] - f[0]) / (x[1] - x[0])
            out[tuple(slice1)] = (f[tuple(slice2)] - f[tuple(slice3)]) / dx_0

            slice1[axis] = -1
            slice2[axis] = -1
            slice3[axis] = -2
            dx_n = ax_dx if uniform_spacing else ax_dx[-1]
            # 1D equivalent -- out[-1] = (f[-1] - f[-2]) / (x[-1] - x[-2])
            out[tuple(slice1)] = (f[tuple(slice2)] - f[tuple(slice3)]) / dx_n

        # Numerical differentiation: 2nd order edges
        else:
            slice1[axis] = 0
            slice2[axis] = 0
            slice3[axis] = 1
            slice4[axis] = 2
            if uniform_spacing:
                a = -1.5 / ax_dx
                b = 2. / ax_dx
                c = -0.5 / ax_dx
            else:
                dx1 = ax_dx[0]
                dx2 = ax_dx[1]
                a = -(2. * dx1 + dx2)/(dx1 * (dx1 + dx2))
                b = (dx1 + dx2) / (dx1 * dx2)
                c = - dx1 / (dx2 * (dx1 + dx2))
            # 1D equivalent -- out[0] = a * f[0] + b * f[1] + c * f[2]
            out[tuple(slice1)] = a * f[tuple(slice2)] + b * f[tuple(slice3)] + c * f[tuple(slice4)]

            slice1[axis] = -1
            slice2[axis] = -3
            slice3[axis] = -2
            slice4[axis] = -1
            if uniform_spacing:
                a = 0.5 / ax_dx
                b = -2. / ax_dx
                c = 1.5 / ax_dx
            else:
                dx1 = ax_dx[-2]
                dx2 = ax_dx[-1]
                a = (dx2) / (dx1 * (dx1 + dx2))
                b = - (dx2 + dx1) / (dx1 * dx2)
                c = (2. * dx2 + dx1) / (dx2 * (dx1 + dx2))
            # 1D equivalent -- out[-1] = a * f[-3] + b * f[-2] + c * f[-1]
            out[tuple(slice1)] = a * f[tuple(slice2)] + b * f[tuple(slice3)] + c * f[tuple(slice4)]

        outvals.append(out)

        # reset the slice object in this dimension to ":"
        slice1[axis] = slice(None)
        slice2[axis] = slice(None)
        slice3[axis] = slice(None)
        slice4[axis] = slice(None)

    if len_axes == 1:
        return outvals[0]
    return tuple(outvals)


def _diff_dispatcher(a, n=None, axis=None, prepend=None, append=None):
    return (a, prepend, append)


@array_function_dispatch(_diff_dispatcher)
def diff(a, n=1, axis=-1, prepend=np._NoValue, append=np._NoValue):
    """
    Calculate the n-th discrete difference along the given axis.

    The first difference is given by ``out[i] = a[i+1] - a[i]`` along
    the given axis, higher differences are calculated by using `diff`
    recursively.

    Parameters
    ----------
    a : array_like
        Input array
    n : int, optional
        The number of times values are differenced. If zero, the input
        is returned as-is.
    axis : int, optional
        The axis along which the difference is taken, default is the
        last axis.
    prepend, append : array_like, optional
        Values to prepend or append to `a` along axis prior to
        performing the difference.  Scalar values are expanded to
        arrays with length 1 in the direction of axis and the shape
        of the input array in along all other axes.  Otherwise the
        dimension and shape must match `a` except along axis.

    Returns
    -------
    diff : ndarray
        The n-th differences. The shape of the output is the same as `a`
        except along `axis` where the dimension is smaller by `n`. The
        type of the output is the same as the type of the difference
        between any two elements of `a`. This is the same as the type of
        `a` in most cases. A notable exception is `datetime64`, which
        results in a `timedelta64` output array.

    See Also
    --------
    gradient, ediff1d, cumsum

    Notes
    -----
    Type is preserved for boolean arrays, so the result will contain
    `False` when consecutive elements are the same and `True` when they
    differ.

    For unsigned integer arrays, the results will also be unsigned. This
    should not be surprising, as the result is consistent with
    calculating the difference directly:

    >>> u8_arr = np.array([1, 0], dtype=np.uint8)
    >>> np.diff(u8_arr)
    array([255], dtype=uint8)
    >>> u8_arr[1,...] - u8_arr[0,...]
    np.uint8(255)

    If this is not desirable, then the array should be cast to a larger
    integer type first:

    >>> i16_arr = u8_arr.astype(np.int16)
    >>> np.diff(i16_arr)
    array([-1], dtype=int16)

    Examples
    --------
    >>> import numpy as np
    >>> x = np.array([1, 2, 4, 7, 0])
    >>> np.diff(x)
    array([ 1,  2,  3, -7])
    >>> np.diff(x, n=2)
    array([  1,   1, -10])

    >>> x = np.array([[1, 3, 6, 10], [0, 5, 6, 8]])
    >>> np.diff(x)
    array([[2, 3, 4],
           [5, 1, 2]])
    >>> np.diff(x, axis=0)
    array([[-1,  2,  0, -2]])

    >>> x = np.arange('1066-10-13', '1066-10-16', dtype=np.datetime64)
    >>> np.diff(x)
    array([1, 1], dtype='timedelta64[D]')

    """
    if n == 0:
        return a
    if n < 0:
        raise ValueError(
            "order must be non-negative but got " + repr(n))

    a = asanyarray(a)
    nd = a.ndim
    if nd == 0:
        raise ValueError("diff requires input that is at least one dimensional")
    axis = normalize_axis_index(axis, nd)

    combined = []
    if prepend is not np._NoValue:
        prepend = np.asanyarray(prepend)
        if prepend.ndim == 0:
            shape = list(a.shape)
            shape[axis] = 1
            prepend = np.broadcast_to(prepend, tuple(shape))
        combined.append(prepend)

    combined.append(a)

    if append is not np._NoValue:
        append = np.asanyarray(append)
        if append.ndim == 0:
            shape = list(a.shape)
            shape[axis] = 1
            append = np.broadcast_to(append, tuple(shape))
        combined.append(append)

    if len(combined) > 1:
        a = np.concatenate(combined, axis)

    slice1 = [slice(None)] * nd
    slice2 = [slice(None)] * nd
    slice1[axis] = slice(1, None)
    slice2[axis] = slice(None, -1)
    slice1 = tuple(slice1)
    slice2 = tuple(slice2)

    op = not_equal if a.dtype == np.bool else subtract
    for _ in range(n):
        a = op(a[slice1], a[slice2])

    return a


def _interp_dispatcher(x, xp, fp, left=None, right=None, period=None):
    return (x, xp, fp)


@array_function_dispatch(_interp_dispatcher)
def interp(x, xp, fp, left=None, right=None, period=None):
    """
    One-dimensional linear interpolation for monotonically increasing sample points.

    Returns the one-dimensional piecewise linear interpolant to a function
    with given discrete data points (`xp`, `fp`), evaluated at `x`.

    Parameters
    ----------
    x : array_like
        The x-coordinates at which to evaluate the interpolated values.

    xp : 1-D sequence of floats
        The x-coordinates of the data points, must be increasing if argument
        `period` is not specified. Otherwise, `xp` is internally sorted after
        normalizing the periodic boundaries with ``xp = xp % period``.

    fp : 1-D sequence of float or complex
        The y-coordinates of the data points, same length as `xp`.

    left : optional float or complex corresponding to fp
        Value to return for `x < xp[0]`, default is `fp[0]`.

    right : optional float or complex corresponding to fp
        Value to return for `x > xp[-1]`, default is `fp[-1]`.

    period : None or float, optional
        A period for the x-coordinates. This parameter allows the proper
        interpolation of angular x-coordinates. Parameters `left` and `right`
        are ignored if `period` is specified.

    Returns
    -------
    y : float or complex (corresponding to fp) or ndarray
        The interpolated values, same shape as `x`.

    Raises
    ------
    ValueError
        If `xp` and `fp` have different length
        If `xp` or `fp` are not 1-D sequences
        If `period == 0`

    See Also
    --------
    scipy.interpolate

    Warnings
    --------
    The x-coordinate sequence is expected to be increasing, but this is not
    explicitly enforced.  However, if the sequence `xp` is non-increasing,
    interpolation results are meaningless.

    Note that, since NaN is unsortable, `xp` also cannot contain NaNs.

    A simple check for `xp` being strictly increasing is::

        np.all(np.diff(xp) > 0)

    Examples
    --------
    >>> import numpy as np
    >>> xp = [1, 2, 3]
    >>> fp = [3, 2, 0]
    >>> np.interp(2.5, xp, fp)
    1.0
    >>> np.interp([0, 1, 1.5, 2.72, 3.14], xp, fp)
    array([3.  , 3.  , 2.5 , 0.56, 0.  ])
    >>> UNDEF = -99.0
    >>> np.interp(3.14, xp, fp, right=UNDEF)
    -99.0

    Plot an interpolant to the sine function:

    >>> x = np.linspace(0, 2*np.pi, 10)
    >>> y = np.sin(x)
    >>> xvals = np.linspace(0, 2*np.pi, 50)
    >>> yinterp = np.interp(xvals, x, y)
    >>> import matplotlib.pyplot as plt
    >>> plt.plot(x, y, 'o')
    [<matplotlib.lines.Line2D object at 0x...>]
    >>> plt.plot(xvals, yinterp, '-x')
    [<matplotlib.lines.Line2D object at 0x...>]
    >>> plt.show()

    Interpolation with periodic x-coordinates:

    >>> x = [-180, -170, -185, 185, -10, -5, 0, 365]
    >>> xp = [190, -190, 350, -350]
    >>> fp = [5, 10, 3, 4]
    >>> np.interp(x, xp, fp, period=360)
    array([7.5 , 5.  , 8.75, 6.25, 3.  , 3.25, 3.5 , 3.75])

    Complex interpolation:

    >>> x = [1.5, 4.0]
    >>> xp = [2,3,5]
    >>> fp = [1.0j, 0, 2+3j]
    >>> np.interp(x, xp, fp)
    array([0.+1.j , 1.+1.5j])

    """

    fp = np.asarray(fp)

    if np.iscomplexobj(fp):
        interp_func = compiled_interp_complex
        input_dtype = np.complex128
    else:
        interp_func = compiled_interp
        input_dtype = np.float64

    if period is not None:
        if period == 0:
            raise ValueError("period must be a non-zero value")
        period = abs(period)
        left = None
        right = None

        x = np.asarray(x, dtype=np.float64)
        xp = np.asarray(xp, dtype=np.float64)
        fp = np.asarray(fp, dtype=input_dtype)

        if xp.ndim != 1 or fp.ndim != 1:
            raise ValueError("Data points must be 1-D sequences")
        if xp.shape[0] != fp.shape[0]:
            raise ValueError("fp and xp are not of the same length")
        # normalizing periodic boundaries
        x = x % period
        xp = xp % period
        asort_xp = np.argsort(xp)
        xp = xp[asort_xp]
        fp = fp[asort_xp]
        xp = np.concatenate((xp[-1:]-period, xp, xp[0:1]+period))
        fp = np.concatenate((fp[-1:], fp, fp[0:1]))

    return interp_func(x, xp, fp, left, right)


def _angle_dispatcher(z, deg=None):
    return (z,)


@array_function_dispatch(_angle_dispatcher)
def angle(z, deg=False):
    """
    Return the angle of the complex argument.

    Parameters
    ----------
    z : array_like
        A complex number or sequence of complex numbers.
    deg : bool, optional
        Return angle in degrees if True, radians if False (default).

    Returns
    -------
    angle : ndarray or scalar
        The counterclockwise angle from the positive real axis on the complex
        plane in the range ``(-pi, pi]``, with dtype as numpy.float64.

    See Also
    --------
    arctan2
    absolute

    Notes
    -----
    This function passes the imaginary and real parts of the argument to
    `arctan2` to compute the result; consequently, it follows the convention
    of `arctan2` when the magnitude of the argument is zero. See example.

    Examples
    --------
    >>> import numpy as np
    >>> np.angle([1.0, 1.0j, 1+1j])               # in radians
    array([ 0.        ,  1.57079633,  0.78539816]) # may vary
    >>> np.angle(1+1j, deg=True)                  # in degrees
    45.0
    >>> np.angle([0., -0., complex(0., -0.), complex(-0., -0.)])  # convention
    array([ 0.        ,  3.14159265, -0.        , -3.14159265])

    """
    z = asanyarray(z)
    if issubclass(z.dtype.type, _nx.complexfloating):
        zimag = z.imag
        zreal = z.real
    else:
        zimag = 0
        zreal = z

    a = arctan2(zimag, zreal)
    if deg:
        a *= 180/pi
    return a


def _unwrap_dispatcher(p, discont=None, axis=None, *, period=None):
    return (p,)


@array_function_dispatch(_unwrap_dispatcher)
def unwrap(p, discont=None, axis=-1, *, period=2*pi):
    r"""
    Unwrap by taking the complement of large deltas with respect to the period.

    This unwraps a signal `p` by changing elements which have an absolute
    difference from their predecessor of more than ``max(discont, period/2)``
    to their `period`-complementary values.

    For the default case where `period` is :math:`2\pi` and `discont` is
    :math:`\pi`, this unwraps a radian phase `p` such that adjacent differences
    are never greater than :math:`\pi` by adding :math:`2k\pi` for some
    integer :math:`k`.

    Parameters
    ----------
    p : array_like
        Input array.
    discont : float, optional
        Maximum discontinuity between values, default is ``period/2``.
        Values below ``period/2`` are treated as if they were ``period/2``.
        To have an effect different from the default, `discont` should be
        larger than ``period/2``.
    axis : int, optional
        Axis along which unwrap will operate, default is the last axis.
    period : float, optional
        Size of the range over which the input wraps. By default, it is
        ``2 pi``.

        .. versionadded:: 1.21.0

    Returns
    -------
    out : ndarray
        Output array.

    See Also
    --------
    rad2deg, deg2rad

    Notes
    -----
    If the discontinuity in `p` is smaller than ``period/2``,
    but larger than `discont`, no unwrapping is done because taking
    the complement would only make the discontinuity larger.

    Examples
    --------
    >>> import numpy as np
    >>> phase = np.linspace(0, np.pi, num=5)
    >>> phase[3:] += np.pi
    >>> phase
    array([ 0.        ,  0.78539816,  1.57079633,  5.49778714,  6.28318531]) # may vary
    >>> np.unwrap(phase)
    array([ 0.        ,  0.78539816,  1.57079633, -0.78539816,  0.        ]) # may vary
    >>> np.unwrap([0, 1, 2, -1, 0], period=4)
    array([0, 1, 2, 3, 4])
    >>> np.unwrap([ 1, 2, 3, 4, 5, 6, 1, 2, 3], period=6)
    array([1, 2, 3, 4, 5, 6, 7, 8, 9])
    >>> np.unwrap([2, 3, 4, 5, 2, 3, 4, 5], period=4)
    array([2, 3, 4, 5, 6, 7, 8, 9])
    >>> phase_deg = np.mod(np.linspace(0 ,720, 19), 360) - 180
    >>> np.unwrap(phase_deg, period=360)
    array([-180., -140., -100.,  -60.,  -20.,   20.,   60.,  100.,  140.,
            180.,  220.,  260.,  300.,  340.,  380.,  420.,  460.,  500.,
            540.])
    """
    p = asarray(p)
    nd = p.ndim
    dd = diff(p, axis=axis)
    if discont is None:
        discont = period/2
    slice1 = [slice(None, None)]*nd     # full slices
    slice1[axis] = slice(1, None)
    slice1 = tuple(slice1)
    dtype = np.result_type(dd, period)
    if _nx.issubdtype(dtype, _nx.integer):
        interval_high, rem = divmod(period, 2)
        boundary_ambiguous = rem == 0
    else:
        interval_high = period / 2
        boundary_ambiguous = True
    interval_low = -interval_high
    ddmod = mod(dd - interval_low, period) + interval_low
    if boundary_ambiguous:
        # for `mask = (abs(dd) == period/2)`, the above line made
        # `ddmod[mask] == -period/2`. correct these such that
        # `ddmod[mask] == sign(dd[mask])*period/2`.
        _nx.copyto(ddmod, interval_high,
                   where=(ddmod == interval_low) & (dd > 0))
    ph_correct = ddmod - dd
    _nx.copyto(ph_correct, 0, where=abs(dd) < discont)
    up = array(p, copy=True, dtype=dtype)
    up[slice1] = p[slice1] + ph_correct.cumsum(axis)
    return up


def _sort_complex(a):
    return (a,)


@array_function_dispatch(_sort_complex)
def sort_complex(a):
    """
    Sort a complex array using the real part first, then the imaginary part.

    Parameters
    ----------
    a : array_like
        Input array

    Returns
    -------
    out : complex ndarray
        Always returns a sorted complex array.

    Examples
    --------
    >>> import numpy as np
    >>> np.sort_complex([5, 3, 6, 2, 1])
    array([1.+0.j, 2.+0.j, 3.+0.j, 5.+0.j, 6.+0.j])

    >>> np.sort_complex([1 + 2j, 2 - 1j, 3 - 2j, 3 - 3j, 3 + 5j])
    array([1.+2.j,  2.-1.j,  3.-3.j,  3.-2.j,  3.+5.j])

    """
    b = array(a, copy=True)
    b.sort()
    if not issubclass(b.dtype.type, _nx.complexfloating):
        if b.dtype.char in 'bhBH':
            return b.astype('F')
        elif b.dtype.char == 'g':
            return b.astype('G')
        else:
            return b.astype('D')
    else:
        return b


def _arg_trim_zeros(filt):
    """Return indices of the first and last non-zero element.

    Parameters
    ----------
    filt : array_like
        Input array.

    Returns
    -------
    start, stop : ndarray
        Two arrays containing the indices of the first and last non-zero
        element in each dimension.

    See also
    --------
    trim_zeros

    Examples
    --------
    >>> import numpy as np
    >>> _arg_trim_zeros(np.array([0, 0, 1, 1, 0]))
    (array([2]), array([3]))
    """
    nonzero = (
        np.argwhere(filt)
        if filt.dtype != np.object_
        # Historically, `trim_zeros` treats `None` in an object array
        # as non-zero while argwhere doesn't, account for that
        else np.argwhere(filt != 0)
    )
    if nonzero.size == 0:
        start = stop = np.array([], dtype=np.intp)
    else:
        start = nonzero.min(axis=0)
        stop = nonzero.max(axis=0)
    return start, stop


def _trim_zeros(filt, trim=None, axis=None):
    return (filt,)


@array_function_dispatch(_trim_zeros)
def trim_zeros(filt, trim='fb', axis=None):
    """Remove values along a dimension which are zero along all other.

    Parameters
    ----------
    filt : array_like
        Input array.
    trim : {"fb", "f", "b"}, optional
        A string with 'f' representing trim from front and 'b' to trim from
        back. By default, zeros are trimmed on both sides.
        Front and back refer to the edges of a dimension, with "front" refering
        to the side with the lowest index 0, and "back" refering to the highest
        index (or index -1).
    axis : int or sequence, optional
        If None, `filt` is cropped such, that the smallest bounding box is
        returned that still contains all values which are not zero.
        If an axis is specified, `filt` will be sliced in that dimension only
        on the sides specified by `trim`. The remaining area will be the
        smallest that still contains all values wich are not zero.

    Returns
    -------
    trimmed : ndarray or sequence
        The result of trimming the input. The number of dimensions and the
        input data type are preserved.

    Notes
    -----
    For all-zero arrays, the first axis is trimmed first.

    Examples
    --------
    >>> import numpy as np
    >>> a = np.array((0, 0, 0, 1, 2, 3, 0, 2, 1, 0))
    >>> np.trim_zeros(a)
    array([1, 2, 3, 0, 2, 1])

    >>> np.trim_zeros(a, trim='b')
    array([0, 0, 0, ..., 0, 2, 1])

    Multiple dimensions are supported.

    >>> b = np.array([[0, 0, 2, 3, 0, 0],
    ...               [0, 1, 0, 3, 0, 0],
    ...               [0, 0, 0, 0, 0, 0]])
    >>> np.trim_zeros(b)
    array([[0, 2, 3],
           [1, 0, 3]])

    >>> np.trim_zeros(b, axis=-1)
    array([[0, 2, 3],
           [1, 0, 3],
           [0, 0, 0]])

    The input data type is preserved, list/tuple in means list/tuple out.

    >>> np.trim_zeros([0, 1, 2, 0])
    [1, 2]

    """
    filt_ = np.asarray(filt)

    trim = trim.lower()
    if trim not in {"fb", "bf", "f", "b"}:
        raise ValueError(f"unexpected character(s) in `trim`: {trim!r}")

    start, stop = _arg_trim_zeros(filt_)
    stop += 1  # Adjust for slicing

    if start.size == 0:
        # filt is all-zero -> assign same values to start and stop so that
        # resulting slice will be empty
        start = stop = np.zeros(filt_.ndim, dtype=np.intp)
    else:
        if 'f' not in trim:
            start = (None,) * filt_.ndim
        if 'b' not in trim:
            stop = (None,) * filt_.ndim

    if len(start) == 1:
        # filt is 1D -> don't use multi-dimensional slicing to preserve
        # non-array input types
        sl = slice(start[0], stop[0])
    elif axis is None:
        # trim all axes
        sl = tuple(slice(*x) for x in zip(start, stop))
    else:
        # only trim single axis
        axis = normalize_axis_index(axis, filt_.ndim)
        sl = (slice(None),) * axis + (slice(start[axis], stop[axis]),) + (...,)

    trimmed = filt[sl]
    return trimmed


def _extract_dispatcher(condition, arr):
    return (condition, arr)


@array_function_dispatch(_extract_dispatcher)
def extract(condition, arr):
    """
    Return the elements of an array that satisfy some condition.

    This is equivalent to ``np.compress(ravel(condition), ravel(arr))``.  If
    `condition` is boolean ``np.extract`` is equivalent to ``arr[condition]``.

    Note that `place` does the exact opposite of `extract`.

    Parameters
    ----------
    condition : array_like
        An array whose nonzero or True entries indicate the elements of `arr`
        to extract.
    arr : array_like
        Input array of the same size as `condition`.

    Returns
    -------
    extract : ndarray
        Rank 1 array of values from `arr` where `condition` is True.

    See Also
    --------
    take, put, copyto, compress, place

    Examples
    --------
    >>> import numpy as np
    >>> arr = np.arange(12).reshape((3, 4))
    >>> arr
    array([[ 0,  1,  2,  3],
           [ 4,  5,  6,  7],
           [ 8,  9, 10, 11]])
    >>> condition = np.mod(arr, 3)==0
    >>> condition
    array([[ True, False, False,  True],
           [False, False,  True, False],
           [False,  True, False, False]])
    >>> np.extract(condition, arr)
    array([0, 3, 6, 9])


    If `condition` is boolean:

    >>> arr[condition]
    array([0, 3, 6, 9])

    """
    return _nx.take(ravel(arr), nonzero(ravel(condition))[0])


def _place_dispatcher(arr, mask, vals):
    return (arr, mask, vals)


@array_function_dispatch(_place_dispatcher)
def place(arr, mask, vals):
    """
    Change elements of an array based on conditional and input values.

    Similar to ``np.copyto(arr, vals, where=mask)``, the difference is that
    `place` uses the first N elements of `vals`, where N is the number of
    True values in `mask`, while `copyto` uses the elements where `mask`
    is True.

    Note that `extract` does the exact opposite of `place`.

    Parameters
    ----------
    arr : ndarray
        Array to put data into.
    mask : array_like
        Boolean mask array. Must have the same size as `a`.
    vals : 1-D sequence
        Values to put into `a`. Only the first N elements are used, where
        N is the number of True values in `mask`. If `vals` is smaller
        than N, it will be repeated, and if elements of `a` are to be masked,
        this sequence must be non-empty.

    See Also
    --------
    copyto, put, take, extract

    Examples
    --------
    >>> import numpy as np
    >>> arr = np.arange(6).reshape(2, 3)
    >>> np.place(arr, arr>2, [44, 55])
    >>> arr
    array([[ 0,  1,  2],
           [44, 55, 44]])

    """
    return _place(arr, mask, vals)


def disp(mesg, device=None, linefeed=True):
    """
    Display a message on a device.

    .. deprecated:: 2.0
        Use your own printing function instead.

    Parameters
    ----------
    mesg : str
        Message to display.
    device : object
        Device to write message. If None, defaults to ``sys.stdout`` which is
        very similar to ``print``. `device` needs to have ``write()`` and
        ``flush()`` methods.
    linefeed : bool, optional
        Option whether to print a line feed or not. Defaults to True.

    Raises
    ------
    AttributeError
        If `device` does not have a ``write()`` or ``flush()`` method.

    Examples
    --------
    >>> import numpy as np

    Besides ``sys.stdout``, a file-like object can also be used as it has
    both required methods:

    >>> from io import StringIO
    >>> buf = StringIO()
    >>> np.disp('"Display" in a file', device=buf)
    >>> buf.getvalue()
    '"Display" in a file\\n'

    """

    # Deprecated in NumPy 2.0, 2023-07-11
    warnings.warn(
        "`disp` is deprecated, "
        "use your own printing function instead. "
        "(deprecated in NumPy 2.0)",
        DeprecationWarning,
        stacklevel=2
    )

    if device is None:
        device = sys.stdout
    if linefeed:
        device.write('%s\n' % mesg)
    else:
        device.write('%s' % mesg)
    device.flush()
    return


# See https://docs.scipy.org/doc/numpy/reference/c-api.generalized-ufuncs.html
_DIMENSION_NAME = r'\w+'
_CORE_DIMENSION_LIST = '(?:{0:}(?:,{0:})*)?'.format(_DIMENSION_NAME)
_ARGUMENT = r'\({}\)'.format(_CORE_DIMENSION_LIST)
_ARGUMENT_LIST = '{0:}(?:,{0:})*'.format(_ARGUMENT)
_SIGNATURE = '^{0:}->{0:}$'.format(_ARGUMENT_LIST)


def _parse_gufunc_signature(signature):
    """
    Parse string signatures for a generalized universal function.

    Arguments
    ---------
    signature : string
        Generalized universal function signature, e.g., ``(m,n),(n,p)->(m,p)``
        for ``np.matmul``.

    Returns
    -------
    Tuple of input and output core dimensions parsed from the signature, each
    of the form List[Tuple[str, ...]].
    """
    signature = re.sub(r'\s+', '', signature)

    if not re.match(_SIGNATURE, signature):
        raise ValueError(
            'not a valid gufunc signature: {}'.format(signature))
    return tuple([tuple(re.findall(_DIMENSION_NAME, arg))
                  for arg in re.findall(_ARGUMENT, arg_list)]
                 for arg_list in signature.split('->'))


def _update_dim_sizes(dim_sizes, arg, core_dims):
    """
    Incrementally check and update core dimension sizes for a single argument.

    Arguments
    ---------
    dim_sizes : Dict[str, int]
        Sizes of existing core dimensions. Will be updated in-place.
    arg : ndarray
        Argument to examine.
    core_dims : Tuple[str, ...]
        Core dimensions for this argument.
    """
    if not core_dims:
        return

    num_core_dims = len(core_dims)
    if arg.ndim < num_core_dims:
        raise ValueError(
            '%d-dimensional argument does not have enough '
            'dimensions for all core dimensions %r'
            % (arg.ndim, core_dims))

    core_shape = arg.shape[-num_core_dims:]
    for dim, size in zip(core_dims, core_shape):
        if dim in dim_sizes:
            if size != dim_sizes[dim]:
                raise ValueError(
                    'inconsistent size for core dimension %r: %r vs %r'
                    % (dim, size, dim_sizes[dim]))
        else:
            dim_sizes[dim] = size


def _parse_input_dimensions(args, input_core_dims):
    """
    Parse broadcast and core dimensions for vectorize with a signature.

    Arguments
    ---------
    args : Tuple[ndarray, ...]
        Tuple of input arguments to examine.
    input_core_dims : List[Tuple[str, ...]]
        List of core dimensions corresponding to each input.

    Returns
    -------
    broadcast_shape : Tuple[int, ...]
        Common shape to broadcast all non-core dimensions to.
    dim_sizes : Dict[str, int]
        Common sizes for named core dimensions.
    """
    broadcast_args = []
    dim_sizes = {}
    for arg, core_dims in zip(args, input_core_dims):
        _update_dim_sizes(dim_sizes, arg, core_dims)
        ndim = arg.ndim - len(core_dims)
        dummy_array = np.lib.stride_tricks.as_strided(0, arg.shape[:ndim])
        broadcast_args.append(dummy_array)
    broadcast_shape = np.lib._stride_tricks_impl._broadcast_shape(
        *broadcast_args
    )
    return broadcast_shape, dim_sizes


def _calculate_shapes(broadcast_shape, dim_sizes, list_of_core_dims):
    """Helper for calculating broadcast shapes with core dimensions."""
    return [broadcast_shape + tuple(dim_sizes[dim] for dim in core_dims)
            for core_dims in list_of_core_dims]


def _create_arrays(broadcast_shape, dim_sizes, list_of_core_dims, dtypes,
                   results=None):
    """Helper for creating output arrays in vectorize."""
    shapes = _calculate_shapes(broadcast_shape, dim_sizes, list_of_core_dims)
    if dtypes is None:
        dtypes = [None] * len(shapes)
    if results is None:
        arrays = tuple(np.empty(shape=shape, dtype=dtype)
                       for shape, dtype in zip(shapes, dtypes))
    else:
        arrays = tuple(np.empty_like(result, shape=shape, dtype=dtype)
                       for result, shape, dtype
                       in zip(results, shapes, dtypes))
    return arrays


def _get_vectorize_dtype(dtype):
    if dtype.char in "SU":
        return dtype.char
    return dtype


@set_module('numpy')
class vectorize:
    """
    vectorize(pyfunc=np._NoValue, otypes=None, doc=None, excluded=None,
    cache=False, signature=None)

    Returns an object that acts like pyfunc, but takes arrays as input.

    Define a vectorized function which takes a nested sequence of objects or
    numpy arrays as inputs and returns a single numpy array or a tuple of numpy
    arrays. The vectorized function evaluates `pyfunc` over successive tuples
    of the input arrays like the python map function, except it uses the
    broadcasting rules of numpy.

    The data type of the output of `vectorized` is determined by calling
    the function with the first element of the input.  This can be avoided
    by specifying the `otypes` argument.

    Parameters
    ----------
    pyfunc : callable, optional
        A python function or method.
        Can be omitted to produce a decorator with keyword arguments.
    otypes : str or list of dtypes, optional
        The output data type. It must be specified as either a string of
        typecode characters or a list of data type specifiers. There should
        be one data type specifier for each output.
    doc : str, optional
        The docstring for the function. If None, the docstring will be the
        ``pyfunc.__doc__``.
    excluded : set, optional
        Set of strings or integers representing the positional or keyword
        arguments for which the function will not be vectorized. These will be
        passed directly to `pyfunc` unmodified.

    cache : bool, optional
        If `True`, then cache the first function call that determines the number
        of outputs if `otypes` is not provided.

    signature : string, optional
        Generalized universal function signature, e.g., ``(m,n),(n)->(m)`` for
        vectorized matrix-vector multiplication. If provided, ``pyfunc`` will
        be called with (and expected to return) arrays with shapes given by the
        size of corresponding core dimensions. By default, ``pyfunc`` is
        assumed to take scalars as input and output.

    Returns
    -------
    out : callable
        A vectorized function if ``pyfunc`` was provided,
        a decorator otherwise.

    See Also
    --------
    frompyfunc : Takes an arbitrary Python function and returns a ufunc

    Notes
    -----
    The `vectorize` function is provided primarily for convenience, not for
    performance. The implementation is essentially a for loop.

    If `otypes` is not specified, then a call to the function with the
    first argument will be used to determine the number of outputs.  The
    results of this call will be cached if `cache` is `True` to prevent
    calling the function twice.  However, to implement the cache, the
    original function must be wrapped which will slow down subsequent
    calls, so only do this if your function is expensive.

    The new keyword argument interface and `excluded` argument support
    further degrades performance.

    References
    ----------
    .. [1] :doc:`/reference/c-api/generalized-ufuncs`

    Examples
    --------
    >>> import numpy as np
    >>> def myfunc(a, b):
    ...     "Return a-b if a>b, otherwise return a+b"
    ...     if a > b:
    ...         return a - b
    ...     else:
    ...         return a + b

    >>> vfunc = np.vectorize(myfunc)
    >>> vfunc([1, 2, 3, 4], 2)
    array([3, 4, 1, 2])

    The docstring is taken from the input function to `vectorize` unless it
    is specified:

    >>> vfunc.__doc__
    'Return a-b if a>b, otherwise return a+b'
    >>> vfunc = np.vectorize(myfunc, doc='Vectorized `myfunc`')
    >>> vfunc.__doc__
    'Vectorized `myfunc`'

    The output type is determined by evaluating the first element of the input,
    unless it is specified:

    >>> out = vfunc([1, 2, 3, 4], 2)
    >>> type(out[0])
    <class 'numpy.int64'>
    >>> vfunc = np.vectorize(myfunc, otypes=[float])
    >>> out = vfunc([1, 2, 3, 4], 2)
    >>> type(out[0])
    <class 'numpy.float64'>

    The `excluded` argument can be used to prevent vectorizing over certain
    arguments.  This can be useful for array-like arguments of a fixed length
    such as the coefficients for a polynomial as in `polyval`:

    >>> def mypolyval(p, x):
    ...     _p = list(p)
    ...     res = _p.pop(0)
    ...     while _p:
    ...         res = res*x + _p.pop(0)
    ...     return res

    Here, we exclude the zeroth argument from vectorization whether it is
    passed by position or keyword.

    >>> vpolyval = np.vectorize(mypolyval, excluded={0, 'p'})
    >>> vpolyval([1, 2, 3], x=[0, 1])
    array([3, 6])
    >>> vpolyval(p=[1, 2, 3], x=[0, 1])
    array([3, 6])

    The `signature` argument allows for vectorizing functions that act on
    non-scalar arrays of fixed length. For example, you can use it for a
    vectorized calculation of Pearson correlation coefficient and its p-value:

    >>> import scipy.stats
    >>> pearsonr = np.vectorize(scipy.stats.pearsonr,
    ...                 signature='(n),(n)->(),()')
    >>> pearsonr([[0, 1, 2, 3]], [[1, 2, 3, 4], [4, 3, 2, 1]])
    (array([ 1., -1.]), array([ 0.,  0.]))

    Or for a vectorized convolution:

    >>> convolve = np.vectorize(np.convolve, signature='(n),(m)->(k)')
    >>> convolve(np.eye(4), [1, 2, 1])
    array([[1., 2., 1., 0., 0., 0.],
           [0., 1., 2., 1., 0., 0.],
           [0., 0., 1., 2., 1., 0.],
           [0., 0., 0., 1., 2., 1.]])

    Decorator syntax is supported.  The decorator can be called as
    a function to provide keyword arguments:

    >>> @np.vectorize
    ... def identity(x):
    ...     return x
    ...
    >>> identity([0, 1, 2])
    array([0, 1, 2])
    >>> @np.vectorize(otypes=[float])
    ... def as_float(x):
    ...     return x
    ...
    >>> as_float([0, 1, 2])
    array([0., 1., 2.])
    """
    def __init__(self, pyfunc=np._NoValue, otypes=None, doc=None,
                 excluded=None, cache=False, signature=None):

        if (pyfunc != np._NoValue) and (not callable(pyfunc)):
            #Splitting the error message to keep
            #the length below 79 characters.
            part1 = "When used as a decorator, "
            part2 = "only accepts keyword arguments."
            raise TypeError(part1 + part2)

        self.pyfunc = pyfunc
        self.cache = cache
        self.signature = signature
        if pyfunc != np._NoValue and hasattr(pyfunc, '__name__'):
            self.__name__ = pyfunc.__name__

        self._ufunc = {}    # Caching to improve default performance
        self._doc = None
        self.__doc__ = doc
        if doc is None and hasattr(pyfunc, '__doc__'):
            self.__doc__ = pyfunc.__doc__
        else:
            self._doc = doc

        if isinstance(otypes, str):
            for char in otypes:
                if char not in typecodes['All']:
                    raise ValueError("Invalid otype specified: %s" % (char,))
        elif iterable(otypes):
            otypes = [_get_vectorize_dtype(_nx.dtype(x)) for x in otypes]
        elif otypes is not None:
            raise ValueError("Invalid otype specification")
        self.otypes = otypes

        # Excluded variable support
        if excluded is None:
            excluded = set()
        self.excluded = set(excluded)

        if signature is not None:
            self._in_and_out_core_dims = _parse_gufunc_signature(signature)
        else:
            self._in_and_out_core_dims = None

    def _init_stage_2(self, pyfunc, *args, **kwargs):
        self.__name__ = pyfunc.__name__
        self.pyfunc = pyfunc
        if self._doc is None:
            self.__doc__ = pyfunc.__doc__
        else:
            self.__doc__ = self._doc

    def _call_as_normal(self, *args, **kwargs):
        """
        Return arrays with the results of `pyfunc` broadcast (vectorized) over
        `args` and `kwargs` not in `excluded`.
        """
        excluded = self.excluded
        if not kwargs and not excluded:
            func = self.pyfunc
            vargs = args
        else:
            # The wrapper accepts only positional arguments: we use `names` and
            # `inds` to mutate `the_args` and `kwargs` to pass to the original
            # function.
            nargs = len(args)

            names = [_n for _n in kwargs if _n not in excluded]
            inds = [_i for _i in range(nargs) if _i not in excluded]
            the_args = list(args)

            def func(*vargs):
                for _n, _i in enumerate(inds):
                    the_args[_i] = vargs[_n]
                kwargs.update(zip(names, vargs[len(inds):]))
                return self.pyfunc(*the_args, **kwargs)

            vargs = [args[_i] for _i in inds]
            vargs.extend([kwargs[_n] for _n in names])

        return self._vectorize_call(func=func, args=vargs)

    def __call__(self, *args, **kwargs):
        if self.pyfunc is np._NoValue:
            self._init_stage_2(*args, **kwargs)
            return self

        return self._call_as_normal(*args, **kwargs)

    def _get_ufunc_and_otypes(self, func, args):
        """Return (ufunc, otypes)."""
        # frompyfunc will fail if args is empty
        if not args:
            raise ValueError('args can not be empty')

        if self.otypes is not None:
            otypes = self.otypes

            # self._ufunc is a dictionary whose keys are the number of
            # arguments (i.e. len(args)) and whose values are ufuncs created
            # by frompyfunc. len(args) can be different for different calls if
            # self.pyfunc has parameters with default values.  We only use the
            # cache when func is self.pyfunc, which occurs when the call uses
            # only positional arguments and no arguments are excluded.

            nin = len(args)
            nout = len(self.otypes)
            if func is not self.pyfunc or nin not in self._ufunc:
                ufunc = frompyfunc(func, nin, nout)
            else:
                ufunc = None  # We'll get it from self._ufunc
            if func is self.pyfunc:
                ufunc = self._ufunc.setdefault(nin, ufunc)
        else:
            # Get number of outputs and output types by calling the function on
            # the first entries of args.  We also cache the result to prevent
            # the subsequent call when the ufunc is evaluated.
            # Assumes that ufunc first evaluates the 0th elements in the input
            # arrays (the input values are not checked to ensure this)
            args = [asarray(arg) for arg in args]
            if builtins.any(arg.size == 0 for arg in args):
                raise ValueError('cannot call `vectorize` on size 0 inputs '
                                 'unless `otypes` is set')

            inputs = [arg.flat[0] for arg in args]
            outputs = func(*inputs)

            # Performance note: profiling indicates that -- for simple
            # functions at least -- this wrapping can almost double the
            # execution time.
            # Hence we make it optional.
            if self.cache:
                _cache = [outputs]

                def _func(*vargs):
                    if _cache:
                        return _cache.pop()
                    else:
                        return func(*vargs)
            else:
                _func = func

            if isinstance(outputs, tuple):
                nout = len(outputs)
            else:
                nout = 1
                outputs = (outputs,)

            otypes = ''.join([asarray(outputs[_k]).dtype.char
                              for _k in range(nout)])

            # Performance note: profiling indicates that creating the ufunc is
            # not a significant cost compared with wrapping so it seems not
            # worth trying to cache this.
            ufunc = frompyfunc(_func, len(args), nout)

        return ufunc, otypes

    def _vectorize_call(self, func, args):
        """Vectorized call to `func` over positional `args`."""
        if self.signature is not None:
            res = self._vectorize_call_with_signature(func, args)
        elif not args:
            res = func()
        else:
            ufunc, otypes = self._get_ufunc_and_otypes(func=func, args=args)

            # Convert args to object arrays first
            inputs = [asanyarray(a, dtype=object) for a in args]

            outputs = ufunc(*inputs)

            if ufunc.nout == 1:
                res = asanyarray(outputs, dtype=otypes[0])
            else:
                res = tuple([asanyarray(x, dtype=t)
                             for x, t in zip(outputs, otypes)])
        return res

    def _vectorize_call_with_signature(self, func, args):
        """Vectorized call over positional arguments with a signature."""
        input_core_dims, output_core_dims = self._in_and_out_core_dims

        if len(args) != len(input_core_dims):
            raise TypeError('wrong number of positional arguments: '
                            'expected %r, got %r'
                            % (len(input_core_dims), len(args)))
        args = tuple(asanyarray(arg) for arg in args)

        broadcast_shape, dim_sizes = _parse_input_dimensions(
            args, input_core_dims)
        input_shapes = _calculate_shapes(broadcast_shape, dim_sizes,
                                         input_core_dims)
        args = [np.broadcast_to(arg, shape, subok=True)
                for arg, shape in zip(args, input_shapes)]

        outputs = None
        otypes = self.otypes
        nout = len(output_core_dims)

        for index in np.ndindex(*broadcast_shape):
            results = func(*(arg[index] for arg in args))

            n_results = len(results) if isinstance(results, tuple) else 1

            if nout != n_results:
                raise ValueError(
                    'wrong number of outputs from pyfunc: expected %r, got %r'
                    % (nout, n_results))

            if nout == 1:
                results = (results,)

            if outputs is None:
                for result, core_dims in zip(results, output_core_dims):
                    _update_dim_sizes(dim_sizes, result, core_dims)

                outputs = _create_arrays(broadcast_shape, dim_sizes,
                                         output_core_dims, otypes, results)

            for output, result in zip(outputs, results):
                output[index] = result

        if outputs is None:
            # did not call the function even once
            if otypes is None:
                raise ValueError('cannot call `vectorize` on size 0 inputs '
                                 'unless `otypes` is set')
            if builtins.any(dim not in dim_sizes
                            for dims in output_core_dims
                            for dim in dims):
                raise ValueError('cannot call `vectorize` with a signature '
                                 'including new output dimensions on size 0 '
                                 'inputs')
            outputs = _create_arrays(broadcast_shape, dim_sizes,
                                     output_core_dims, otypes)

        return outputs[0] if nout == 1 else outputs


def _cov_dispatcher(m, y=None, rowvar=None, bias=None, ddof=None,
                    fweights=None, aweights=None, *, dtype=None):
    return (m, y, fweights, aweights)


@array_function_dispatch(_cov_dispatcher)
def cov(m, y=None, rowvar=True, bias=False, ddof=None, fweights=None,
        aweights=None, *, dtype=None):
    """
    Estimate a covariance matrix, given data and weights.

    Covariance indicates the level to which two variables vary together.
    If we examine N-dimensional samples, :math:`X = [x_1, x_2, ... x_N]^T`,
    then the covariance matrix element :math:`C_{ij}` is the covariance of
    :math:`x_i` and :math:`x_j`. The element :math:`C_{ii}` is the variance
    of :math:`x_i`.

    See the notes for an outline of the algorithm.

    Parameters
    ----------
    m : array_like
        A 1-D or 2-D array containing multiple variables and observations.
        Each row of `m` represents a variable, and each column a single
        observation of all those variables. Also see `rowvar` below.
    y : array_like, optional
        An additional set of variables and observations. `y` has the same form
        as that of `m`.
    rowvar : bool, optional
        If `rowvar` is True (default), then each row represents a
        variable, with observations in the columns. Otherwise, the relationship
        is transposed: each column represents a variable, while the rows
        contain observations.
    bias : bool, optional
        Default normalization (False) is by ``(N - 1)``, where ``N`` is the
        number of observations given (unbiased estimate). If `bias` is True,
        then normalization is by ``N``. These values can be overridden by using
        the keyword ``ddof`` in numpy versions >= 1.5.
    ddof : int, optional
        If not ``None`` the default value implied by `bias` is overridden.
        Note that ``ddof=1`` will return the unbiased estimate, even if both
        `fweights` and `aweights` are specified, and ``ddof=0`` will return
        the simple average. See the notes for the details. The default value
        is ``None``.
    fweights : array_like, int, optional
        1-D array of integer frequency weights; the number of times each
        observation vector should be repeated.
    aweights : array_like, optional
        1-D array of observation vector weights. These relative weights are
        typically large for observations considered "important" and smaller for
        observations considered less "important". If ``ddof=0`` the array of
        weights can be used to assign probabilities to observation vectors.
    dtype : data-type, optional
        Data-type of the result. By default, the return data-type will have
        at least `numpy.float64` precision.

        .. versionadded:: 1.20

    Returns
    -------
    out : ndarray
        The covariance matrix of the variables.

    See Also
    --------
    corrcoef : Normalized covariance matrix

    Notes
    -----
    Assume that the observations are in the columns of the observation
    array `m` and let ``f = fweights`` and ``a = aweights`` for brevity. The
    steps to compute the weighted covariance are as follows::

        >>> m = np.arange(10, dtype=np.float64)
        >>> f = np.arange(10) * 2
        >>> a = np.arange(10) ** 2.
        >>> ddof = 1
        >>> w = f * a
        >>> v1 = np.sum(w)
        >>> v2 = np.sum(w * a)
        >>> m -= np.sum(m * w, axis=None, keepdims=True) / v1
        >>> cov = np.dot(m * w, m.T) * v1 / (v1**2 - ddof * v2)

    Note that when ``a == 1``, the normalization factor
    ``v1 / (v1**2 - ddof * v2)`` goes over to ``1 / (np.sum(f) - ddof)``
    as it should.

    Examples
    --------
    >>> import numpy as np

    Consider two variables, :math:`x_0` and :math:`x_1`, which
    correlate perfectly, but in opposite directions:

    >>> x = np.array([[0, 2], [1, 1], [2, 0]]).T
    >>> x
    array([[0, 1, 2],
           [2, 1, 0]])

    Note how :math:`x_0` increases while :math:`x_1` decreases. The covariance
    matrix shows this clearly:

    >>> np.cov(x)
    array([[ 1., -1.],
           [-1.,  1.]])

    Note that element :math:`C_{0,1}`, which shows the correlation between
    :math:`x_0` and :math:`x_1`, is negative.

    Further, note how `x` and `y` are combined:

    >>> x = [-2.1, -1,  4.3]
    >>> y = [3,  1.1,  0.12]
    >>> X = np.stack((x, y), axis=0)
    >>> np.cov(X)
    array([[11.71      , -4.286     ], # may vary
           [-4.286     ,  2.144133]])
    >>> np.cov(x, y)
    array([[11.71      , -4.286     ], # may vary
           [-4.286     ,  2.144133]])
    >>> np.cov(x)
    array(11.71)

    """
    # Check inputs
    if ddof is not None and ddof != int(ddof):
        raise ValueError(
            "ddof must be integer")

    # Handles complex arrays too
    m = np.asarray(m)
    if m.ndim > 2:
        raise ValueError("m has more than 2 dimensions")

    if y is not None:
        y = np.asarray(y)
        if y.ndim > 2:
            raise ValueError("y has more than 2 dimensions")

    if dtype is None:
        if y is None:
            dtype = np.result_type(m, np.float64)
        else:
            dtype = np.result_type(m, y, np.float64)

    X = array(m, ndmin=2, dtype=dtype)
    if not rowvar and m.ndim != 1:
        X = X.T
    if X.shape[0] == 0:
        return np.array([]).reshape(0, 0)
    if y is not None:
        y = array(y, copy=None, ndmin=2, dtype=dtype)
        if not rowvar and y.shape[0] != 1:
            y = y.T
        X = np.concatenate((X, y), axis=0)

    if ddof is None:
        if bias == 0:
            ddof = 1
        else:
            ddof = 0

    # Get the product of frequencies and weights
    w = None
    if fweights is not None:
        fweights = np.asarray(fweights, dtype=float)
        if not np.all(fweights == np.around(fweights)):
            raise TypeError(
                "fweights must be integer")
        if fweights.ndim > 1:
            raise RuntimeError(
                "cannot handle multidimensional fweights")
        if fweights.shape[0] != X.shape[1]:
            raise RuntimeError(
                "incompatible numbers of samples and fweights")
        if any(fweights < 0):
            raise ValueError(
                "fweights cannot be negative")
        w = fweights
    if aweights is not None:
        aweights = np.asarray(aweights, dtype=float)
        if aweights.ndim > 1:
            raise RuntimeError(
                "cannot handle multidimensional aweights")
        if aweights.shape[0] != X.shape[1]:
            raise RuntimeError(
                "incompatible numbers of samples and aweights")
        if any(aweights < 0):
            raise ValueError(
                "aweights cannot be negative")
        if w is None:
            w = aweights
        else:
            w *= aweights

    avg, w_sum = average(X, axis=1, weights=w, returned=True)
    w_sum = w_sum[0]

    # Determine the normalization
    if w is None:
        fact = X.shape[1] - ddof
    elif ddof == 0:
        fact = w_sum
    elif aweights is None:
        fact = w_sum - ddof
    else:
        fact = w_sum - ddof*sum(w*aweights)/w_sum

    if fact <= 0:
        warnings.warn("Degrees of freedom <= 0 for slice",
                      RuntimeWarning, stacklevel=2)
        fact = 0.0

    X -= avg[:, None]
    if w is None:
        X_T = X.T
    else:
        X_T = (X*w).T
    c = dot(X, X_T.conj())
    c *= np.true_divide(1, fact)
    return c.squeeze()


def _corrcoef_dispatcher(x, y=None, rowvar=None, bias=None, ddof=None, *,
                         dtype=None):
    return (x, y)


@array_function_dispatch(_corrcoef_dispatcher)
def corrcoef(x, y=None, rowvar=True, bias=np._NoValue, ddof=np._NoValue, *,
             dtype=None):
    """
    Return Pearson product-moment correlation coefficients.

    Please refer to the documentation for `cov` for more detail.  The
    relationship between the correlation coefficient matrix, `R`, and the
    covariance matrix, `C`, is

    .. math:: R_{ij} = \\frac{ C_{ij} } { \\sqrt{ C_{ii} C_{jj} } }

    The values of `R` are between -1 and 1, inclusive.

    Parameters
    ----------
    x : array_like
        A 1-D or 2-D array containing multiple variables and observations.
        Each row of `x` represents a variable, and each column a single
        observation of all those variables. Also see `rowvar` below.
    y : array_like, optional
        An additional set of variables and observations. `y` has the same
        shape as `x`.
    rowvar : bool, optional
        If `rowvar` is True (default), then each row represents a
        variable, with observations in the columns. Otherwise, the relationship
        is transposed: each column represents a variable, while the rows
        contain observations.
    bias : _NoValue, optional
        Has no effect, do not use.

        .. deprecated:: 1.10.0
    ddof : _NoValue, optional
        Has no effect, do not use.

        .. deprecated:: 1.10.0
    dtype : data-type, optional
        Data-type of the result. By default, the return data-type will have
        at least `numpy.float64` precision.

        .. versionadded:: 1.20

    Returns
    -------
    R : ndarray
        The correlation coefficient matrix of the variables.

    See Also
    --------
    cov : Covariance matrix

    Notes
    -----
    Due to floating point rounding the resulting array may not be Hermitian,
    the diagonal elements may not be 1, and the elements may not satisfy the
    inequality abs(a) <= 1. The real and imaginary parts are clipped to the
    interval [-1,  1] in an attempt to improve on that situation but is not
    much help in the complex case.

    This function accepts but discards arguments `bias` and `ddof`.  This is
    for backwards compatibility with previous versions of this function.  These
    arguments had no effect on the return values of the function and can be
    safely ignored in this and previous versions of numpy.

    Examples
    --------
    >>> import numpy as np

    In this example we generate two random arrays, ``xarr`` and ``yarr``, and
    compute the row-wise and column-wise Pearson correlation coefficients,
    ``R``. Since ``rowvar`` is  true by  default, we first find the row-wise
    Pearson correlation coefficients between the variables of ``xarr``.

    >>> import numpy as np
    >>> rng = np.random.default_rng(seed=42)
    >>> xarr = rng.random((3, 3))
    >>> xarr
    array([[0.77395605, 0.43887844, 0.85859792],
           [0.69736803, 0.09417735, 0.97562235],
           [0.7611397 , 0.78606431, 0.12811363]])
    >>> R1 = np.corrcoef(xarr)
    >>> R1
    array([[ 1.        ,  0.99256089, -0.68080986],
           [ 0.99256089,  1.        , -0.76492172],
           [-0.68080986, -0.76492172,  1.        ]])

    If we add another set of variables and observations ``yarr``, we can
    compute the row-wise Pearson correlation coefficients between the
    variables in ``xarr`` and ``yarr``.

    >>> yarr = rng.random((3, 3))
    >>> yarr
    array([[0.45038594, 0.37079802, 0.92676499],
           [0.64386512, 0.82276161, 0.4434142 ],
           [0.22723872, 0.55458479, 0.06381726]])
    >>> R2 = np.corrcoef(xarr, yarr)
    >>> R2
    array([[ 1.        ,  0.99256089, -0.68080986,  0.75008178, -0.934284  ,
            -0.99004057],
           [ 0.99256089,  1.        , -0.76492172,  0.82502011, -0.97074098,
            -0.99981569],
           [-0.68080986, -0.76492172,  1.        , -0.99507202,  0.89721355,
             0.77714685],
           [ 0.75008178,  0.82502011, -0.99507202,  1.        , -0.93657855,
            -0.83571711],
           [-0.934284  , -0.97074098,  0.89721355, -0.93657855,  1.        ,
             0.97517215],
           [-0.99004057, -0.99981569,  0.77714685, -0.83571711,  0.97517215,
             1.        ]])

    Finally if we use the option ``rowvar=False``, the columns are now
    being treated as the variables and we will find the column-wise Pearson
    correlation coefficients between variables in ``xarr`` and ``yarr``.

    >>> R3 = np.corrcoef(xarr, yarr, rowvar=False)
    >>> R3
    array([[ 1.        ,  0.77598074, -0.47458546, -0.75078643, -0.9665554 ,
             0.22423734],
           [ 0.77598074,  1.        , -0.92346708, -0.99923895, -0.58826587,
            -0.44069024],
           [-0.47458546, -0.92346708,  1.        ,  0.93773029,  0.23297648,
             0.75137473],
           [-0.75078643, -0.99923895,  0.93773029,  1.        ,  0.55627469,
             0.47536961],
           [-0.9665554 , -0.58826587,  0.23297648,  0.55627469,  1.        ,
            -0.46666491],
           [ 0.22423734, -0.44069024,  0.75137473,  0.47536961, -0.46666491,
             1.        ]])

    """
    if bias is not np._NoValue or ddof is not np._NoValue:
        # 2015-03-15, 1.10
        warnings.warn('bias and ddof have no effect and are deprecated',
                      DeprecationWarning, stacklevel=2)
    c = cov(x, y, rowvar, dtype=dtype)
    try:
        d = diag(c)
    except ValueError:
        # scalar covariance
        # nan if incorrect value (nan, inf, 0), 1 otherwise
        return c / c
    stddev = sqrt(d.real)
    c /= stddev[:, None]
    c /= stddev[None, :]

    # Clip real and imaginary parts to [-1, 1].  This does not guarantee
    # abs(a[i,j]) <= 1 for complex arrays, but is the best we can do without
    # excessive work.
    np.clip(c.real, -1, 1, out=c.real)
    if np.iscomplexobj(c):
        np.clip(c.imag, -1, 1, out=c.imag)

    return c


@set_module('numpy')
def blackman(M):
    """
    Return the Blackman window.

    The Blackman window is a taper formed by using the first three
    terms of a summation of cosines. It was designed to have close to the
    minimal leakage possible.  It is close to optimal, only slightly worse
    than a Kaiser window.

    Parameters
    ----------
    M : int
        Number of points in the output window. If zero or less, an empty
        array is returned.

    Returns
    -------
    out : ndarray
        The window, with the maximum value normalized to one (the value one
        appears only if the number of samples is odd).

    See Also
    --------
    bartlett, hamming, hanning, kaiser

    Notes
    -----
    The Blackman window is defined as

    .. math::  w(n) = 0.42 - 0.5 \\cos(2\\pi n/M) + 0.08 \\cos(4\\pi n/M)

    Most references to the Blackman window come from the signal processing
    literature, where it is used as one of many windowing functions for
    smoothing values.  It is also known as an apodization (which means
    "removing the foot", i.e. smoothing discontinuities at the beginning
    and end of the sampled signal) or tapering function. It is known as a
    "near optimal" tapering function, almost as good (by some measures)
    as the kaiser window.

    References
    ----------
    Blackman, R.B. and Tukey, J.W., (1958) The measurement of power spectra,
    Dover Publications, New York.

    Oppenheim, A.V., and R.W. Schafer. Discrete-Time Signal Processing.
    Upper Saddle River, NJ: Prentice-Hall, 1999, pp. 468-471.

    Examples
    --------
    >>> import numpy as np
    >>> import matplotlib.pyplot as plt
    >>> np.blackman(12)
    array([-1.38777878e-17,   3.26064346e-02,   1.59903635e-01, # may vary
            4.14397981e-01,   7.36045180e-01,   9.67046769e-01,
            9.67046769e-01,   7.36045180e-01,   4.14397981e-01,
            1.59903635e-01,   3.26064346e-02,  -1.38777878e-17])

    Plot the window and the frequency response.

    .. plot::
        :include-source:

        import matplotlib.pyplot as plt
        from numpy.fft import fft, fftshift
        window = np.blackman(51)
        plt.plot(window)
        plt.title("Blackman window")
        plt.ylabel("Amplitude")
        plt.xlabel("Sample")
        plt.show()  # doctest: +SKIP

        plt.figure()
        A = fft(window, 2048) / 25.5
        mag = np.abs(fftshift(A))
        freq = np.linspace(-0.5, 0.5, len(A))
        with np.errstate(divide='ignore', invalid='ignore'):
            response = 20 * np.log10(mag)
        response = np.clip(response, -100, 100)
        plt.plot(freq, response)
        plt.title("Frequency response of Blackman window")
        plt.ylabel("Magnitude [dB]")
        plt.xlabel("Normalized frequency [cycles per sample]")
        plt.axis('tight')
        plt.show()

    """
    # Ensures at least float64 via 0.0.  M should be an integer, but conversion
    # to double is safe for a range.
    values = np.array([0.0, M])
    M = values[1]

    if M < 1:
        return array([], dtype=values.dtype)
    if M == 1:
        return ones(1, dtype=values.dtype)
    n = arange(1-M, M, 2)
    return 0.42 + 0.5*cos(pi*n/(M-1)) + 0.08*cos(2.0*pi*n/(M-1))


@set_module('numpy')
def bartlett(M):
    """
    Return the Bartlett window.

    The Bartlett window is very similar to a triangular window, except
    that the end points are at zero.  It is often used in signal
    processing for tapering a signal, without generating too much
    ripple in the frequency domain.

    Parameters
    ----------
    M : int
        Number of points in the output window. If zero or less, an
        empty array is returned.

    Returns
    -------
    out : array
        The triangular window, with the maximum value normalized to one
        (the value one appears only if the number of samples is odd), with
        the first and last samples equal to zero.

    See Also
    --------
    blackman, hamming, hanning, kaiser

    Notes
    -----
    The Bartlett window is defined as

    .. math:: w(n) = \\frac{2}{M-1} \\left(
              \\frac{M-1}{2} - \\left|n - \\frac{M-1}{2}\\right|
              \\right)

    Most references to the Bartlett window come from the signal processing
    literature, where it is used as one of many windowing functions for
    smoothing values.  Note that convolution with this window produces linear
    interpolation.  It is also known as an apodization (which means "removing
    the foot", i.e. smoothing discontinuities at the beginning and end of the
    sampled signal) or tapering function. The Fourier transform of the
    Bartlett window is the product of two sinc functions. Note the excellent
    discussion in Kanasewich [2]_.

    References
    ----------
    .. [1] M.S. Bartlett, "Periodogram Analysis and Continuous Spectra",
           Biometrika 37, 1-16, 1950.
    .. [2] E.R. Kanasewich, "Time Sequence Analysis in Geophysics",
           The University of Alberta Press, 1975, pp. 109-110.
    .. [3] A.V. Oppenheim and R.W. Schafer, "Discrete-Time Signal
           Processing", Prentice-Hall, 1999, pp. 468-471.
    .. [4] Wikipedia, "Window function",
           https://en.wikipedia.org/wiki/Window_function
    .. [5] W.H. Press,  B.P. Flannery, S.A. Teukolsky, and W.T. Vetterling,
           "Numerical Recipes", Cambridge University Press, 1986, page 429.

    Examples
    --------
    >>> import numpy as np
    >>> import matplotlib.pyplot as plt
    >>> np.bartlett(12)
    array([ 0.        ,  0.18181818,  0.36363636,  0.54545455,  0.72727273, # may vary
            0.90909091,  0.90909091,  0.72727273,  0.54545455,  0.36363636,
            0.18181818,  0.        ])

    Plot the window and its frequency response (requires SciPy and matplotlib).

    .. plot::
        :include-source:

        import matplotlib.pyplot as plt
        from numpy.fft import fft, fftshift
        window = np.bartlett(51)
        plt.plot(window)
        plt.title("Bartlett window")
        plt.ylabel("Amplitude")
        plt.xlabel("Sample")
        plt.show()
        plt.figure()
        A = fft(window, 2048) / 25.5
        mag = np.abs(fftshift(A))
        freq = np.linspace(-0.5, 0.5, len(A))
        with np.errstate(divide='ignore', invalid='ignore'):
            response = 20 * np.log10(mag)
        response = np.clip(response, -100, 100)
        plt.plot(freq, response)
        plt.title("Frequency response of Bartlett window")
        plt.ylabel("Magnitude [dB]")
        plt.xlabel("Normalized frequency [cycles per sample]")
        plt.axis('tight')
        plt.show()

    """
    # Ensures at least float64 via 0.0.  M should be an integer, but conversion
    # to double is safe for a range.
    values = np.array([0.0, M])
    M = values[1]

    if M < 1:
        return array([], dtype=values.dtype)
    if M == 1:
        return ones(1, dtype=values.dtype)
    n = arange(1-M, M, 2)
    return where(less_equal(n, 0), 1 + n/(M-1), 1 - n/(M-1))


@set_module('numpy')
def hanning(M):
    """
    Return the Hanning window.

    The Hanning window is a taper formed by using a weighted cosine.

    Parameters
    ----------
    M : int
        Number of points in the output window. If zero or less, an
        empty array is returned.

    Returns
    -------
    out : ndarray, shape(M,)
        The window, with the maximum value normalized to one (the value
        one appears only if `M` is odd).

    See Also
    --------
    bartlett, blackman, hamming, kaiser

    Notes
    -----
    The Hanning window is defined as

    .. math::  w(n) = 0.5 - 0.5\\cos\\left(\\frac{2\\pi{n}}{M-1}\\right)
               \\qquad 0 \\leq n \\leq M-1

    The Hanning was named for Julius von Hann, an Austrian meteorologist.
    It is also known as the Cosine Bell. Some authors prefer that it be
    called a Hann window, to help avoid confusion with the very similar
    Hamming window.

    Most references to the Hanning window come from the signal processing
    literature, where it is used as one of many windowing functions for
    smoothing values.  It is also known as an apodization (which means
    "removing the foot", i.e. smoothing discontinuities at the beginning
    and end of the sampled signal) or tapering function.

    References
    ----------
    .. [1] Blackman, R.B. and Tukey, J.W., (1958) The measurement of power
           spectra, Dover Publications, New York.
    .. [2] E.R. Kanasewich, "Time Sequence Analysis in Geophysics",
           The University of Alberta Press, 1975, pp. 106-108.
    .. [3] Wikipedia, "Window function",
           https://en.wikipedia.org/wiki/Window_function
    .. [4] W.H. Press,  B.P. Flannery, S.A. Teukolsky, and W.T. Vetterling,
           "Numerical Recipes", Cambridge University Press, 1986, page 425.

    Examples
    --------
    >>> import numpy as np
    >>> np.hanning(12)
    array([0.        , 0.07937323, 0.29229249, 0.57115742, 0.82743037,
           0.97974649, 0.97974649, 0.82743037, 0.57115742, 0.29229249,
           0.07937323, 0.        ])

    Plot the window and its frequency response.

    .. plot::
        :include-source:

        import matplotlib.pyplot as plt
        from numpy.fft import fft, fftshift
        window = np.hanning(51)
        plt.plot(window)
        plt.title("Hann window")
        plt.ylabel("Amplitude")
        plt.xlabel("Sample")
        plt.show()

        plt.figure()
        A = fft(window, 2048) / 25.5
        mag = np.abs(fftshift(A))
        freq = np.linspace(-0.5, 0.5, len(A))
        with np.errstate(divide='ignore', invalid='ignore'):
            response = 20 * np.log10(mag)
        response = np.clip(response, -100, 100)
        plt.plot(freq, response)
        plt.title("Frequency response of the Hann window")
        plt.ylabel("Magnitude [dB]")
        plt.xlabel("Normalized frequency [cycles per sample]")
        plt.axis('tight')
        plt.show()

    """
    # Ensures at least float64 via 0.0.  M should be an integer, but conversion
    # to double is safe for a range.
    values = np.array([0.0, M])
    M = values[1]

    if M < 1:
        return array([], dtype=values.dtype)
    if M == 1:
        return ones(1, dtype=values.dtype)
    n = arange(1-M, M, 2)
    return 0.5 + 0.5*cos(pi*n/(M-1))


@set_module('numpy')
def hamming(M):
    """
    Return the Hamming window.

    The Hamming window is a taper formed by using a weighted cosine.

    Parameters
    ----------
    M : int
        Number of points in the output window. If zero or less, an
        empty array is returned.

    Returns
    -------
    out : ndarray
        The window, with the maximum value normalized to one (the value
        one appears only if the number of samples is odd).

    See Also
    --------
    bartlett, blackman, hanning, kaiser

    Notes
    -----
    The Hamming window is defined as

    .. math::  w(n) = 0.54 - 0.46\\cos\\left(\\frac{2\\pi{n}}{M-1}\\right)
               \\qquad 0 \\leq n \\leq M-1

    The Hamming was named for R. W. Hamming, an associate of J. W. Tukey
    and is described in Blackman and Tukey. It was recommended for
    smoothing the truncated autocovariance function in the time domain.
    Most references to the Hamming window come from the signal processing
    literature, where it is used as one of many windowing functions for
    smoothing values.  It is also known as an apodization (which means
    "removing the foot", i.e. smoothing discontinuities at the beginning
    and end of the sampled signal) or tapering function.

    References
    ----------
    .. [1] Blackman, R.B. and Tukey, J.W., (1958) The measurement of power
           spectra, Dover Publications, New York.
    .. [2] E.R. Kanasewich, "Time Sequence Analysis in Geophysics", The
           University of Alberta Press, 1975, pp. 109-110.
    .. [3] Wikipedia, "Window function",
           https://en.wikipedia.org/wiki/Window_function
    .. [4] W.H. Press,  B.P. Flannery, S.A. Teukolsky, and W.T. Vetterling,
           "Numerical Recipes", Cambridge University Press, 1986, page 425.

    Examples
    --------
    >>> import numpy as np
    >>> np.hamming(12)
    array([ 0.08      ,  0.15302337,  0.34890909,  0.60546483,  0.84123594, # may vary
            0.98136677,  0.98136677,  0.84123594,  0.60546483,  0.34890909,
            0.15302337,  0.08      ])

    Plot the window and the frequency response.

    .. plot::
        :include-source:

        import matplotlib.pyplot as plt
        from numpy.fft import fft, fftshift
        window = np.hamming(51)
        plt.plot(window)
        plt.title("Hamming window")
        plt.ylabel("Amplitude")
        plt.xlabel("Sample")
        plt.show()

        plt.figure()
        A = fft(window, 2048) / 25.5
        mag = np.abs(fftshift(A))
        freq = np.linspace(-0.5, 0.5, len(A))
        response = 20 * np.log10(mag)
        response = np.clip(response, -100, 100)
        plt.plot(freq, response)
        plt.title("Frequency response of Hamming window")
        plt.ylabel("Magnitude [dB]")
        plt.xlabel("Normalized frequency [cycles per sample]")
        plt.axis('tight')
        plt.show()

    """
    # Ensures at least float64 via 0.0.  M should be an integer, but conversion
    # to double is safe for a range.
    values = np.array([0.0, M])
    M = values[1]

    if M < 1:
        return array([], dtype=values.dtype)
    if M == 1:
        return ones(1, dtype=values.dtype)
    n = arange(1-M, M, 2)
    return 0.54 + 0.46*cos(pi*n/(M-1))


## Code from cephes for i0

_i0A = [
    -4.41534164647933937950E-18,
    3.33079451882223809783E-17,
    -2.43127984654795469359E-16,
    1.71539128555513303061E-15,
    -1.16853328779934516808E-14,
    7.67618549860493561688E-14,
    -4.85644678311192946090E-13,
    2.95505266312963983461E-12,
    -1.72682629144155570723E-11,
    9.67580903537323691224E-11,
    -5.18979560163526290666E-10,
    2.65982372468238665035E-9,
    -1.30002500998624804212E-8,
    6.04699502254191894932E-8,
    -2.67079385394061173391E-7,
    1.11738753912010371815E-6,
    -4.41673835845875056359E-6,
    1.64484480707288970893E-5,
    -5.75419501008210370398E-5,
    1.88502885095841655729E-4,
    -5.76375574538582365885E-4,
    1.63947561694133579842E-3,
    -4.32430999505057594430E-3,
    1.05464603945949983183E-2,
    -2.37374148058994688156E-2,
    4.93052842396707084878E-2,
    -9.49010970480476444210E-2,
    1.71620901522208775349E-1,
    -3.04682672343198398683E-1,
    6.76795274409476084995E-1
    ]

_i0B = [
    -7.23318048787475395456E-18,
    -4.83050448594418207126E-18,
    4.46562142029675999901E-17,
    3.46122286769746109310E-17,
    -2.82762398051658348494E-16,
    -3.42548561967721913462E-16,
    1.77256013305652638360E-15,
    3.81168066935262242075E-15,
    -9.55484669882830764870E-15,
    -4.15056934728722208663E-14,
    1.54008621752140982691E-14,
    3.85277838274214270114E-13,
    7.18012445138366623367E-13,
    -1.79417853150680611778E-12,
    -1.32158118404477131188E-11,
    -3.14991652796324136454E-11,
    1.18891471078464383424E-11,
    4.94060238822496958910E-10,
    3.39623202570838634515E-9,
    2.26666899049817806459E-8,
    2.04891858946906374183E-7,
    2.89137052083475648297E-6,
    6.88975834691682398426E-5,
    3.36911647825569408990E-3,
    8.04490411014108831608E-1
    ]


def _chbevl(x, vals):
    b0 = vals[0]
    b1 = 0.0

    for i in range(1, len(vals)):
        b2 = b1
        b1 = b0
        b0 = x*b1 - b2 + vals[i]

    return 0.5*(b0 - b2)


def _i0_1(x):
    return exp(x) * _chbevl(x/2.0-2, _i0A)


def _i0_2(x):
    return exp(x) * _chbevl(32.0/x - 2.0, _i0B) / sqrt(x)


def _i0_dispatcher(x):
    return (x,)


@array_function_dispatch(_i0_dispatcher)
def i0(x):
    """
    Modified Bessel function of the first kind, order 0.

    Usually denoted :math:`I_0`.

    Parameters
    ----------
    x : array_like of float
        Argument of the Bessel function.

    Returns
    -------
    out : ndarray, shape = x.shape, dtype = float
        The modified Bessel function evaluated at each of the elements of `x`.

    See Also
    --------
    scipy.special.i0, scipy.special.iv, scipy.special.ive

    Notes
    -----
    The scipy implementation is recommended over this function: it is a
    proper ufunc written in C, and more than an order of magnitude faster.

    We use the algorithm published by Clenshaw [1]_ and referenced by
    Abramowitz and Stegun [2]_, for which the function domain is
    partitioned into the two intervals [0,8] and (8,inf), and Chebyshev
    polynomial expansions are employed in each interval. Relative error on
    the domain [0,30] using IEEE arithmetic is documented [3]_ as having a
    peak of 5.8e-16 with an rms of 1.4e-16 (n = 30000).

    References
    ----------
    .. [1] C. W. Clenshaw, "Chebyshev series for mathematical functions", in
           *National Physical Laboratory Mathematical Tables*, vol. 5, London:
           Her Majesty's Stationery Office, 1962.
    .. [2] M. Abramowitz and I. A. Stegun, *Handbook of Mathematical
           Functions*, 10th printing, New York: Dover, 1964, pp. 379.
           https://personal.math.ubc.ca/~cbm/aands/page_379.htm
    .. [3] https://metacpan.org/pod/distribution/Math-Cephes/lib/Math/Cephes.pod#i0:-Modified-Bessel-function-of-order-zero

    Examples
    --------
    >>> import numpy as np
    >>> np.i0(0.)
    array(1.0)
    >>> np.i0([0, 1, 2, 3])
    array([1.        , 1.26606588, 2.2795853 , 4.88079259])

    """
    x = np.asanyarray(x)
    if x.dtype.kind == 'c':
        raise TypeError("i0 not supported for complex values")
    if x.dtype.kind != 'f':
        x = x.astype(float)
    x = np.abs(x)
    return piecewise(x, [x <= 8.0], [_i0_1, _i0_2])

## End of cephes code for i0


@set_module('numpy')
def kaiser(M, beta):
    """
    Return the Kaiser window.

    The Kaiser window is a taper formed by using a Bessel function.

    Parameters
    ----------
    M : int
        Number of points in the output window. If zero or less, an
        empty array is returned.
    beta : float
        Shape parameter for window.

    Returns
    -------
    out : array
        The window, with the maximum value normalized to one (the value
        one appears only if the number of samples is odd).

    See Also
    --------
    bartlett, blackman, hamming, hanning

    Notes
    -----
    The Kaiser window is defined as

    .. math::  w(n) = I_0\\left( \\beta \\sqrt{1-\\frac{4n^2}{(M-1)^2}}
               \\right)/I_0(\\beta)

    with

    .. math:: \\quad -\\frac{M-1}{2} \\leq n \\leq \\frac{M-1}{2},

    where :math:`I_0` is the modified zeroth-order Bessel function.

    The Kaiser was named for Jim Kaiser, who discovered a simple
    approximation to the DPSS window based on Bessel functions.  The Kaiser
    window is a very good approximation to the Digital Prolate Spheroidal
    Sequence, or Slepian window, which is the transform which maximizes the
    energy in the main lobe of the window relative to total energy.

    The Kaiser can approximate many other windows by varying the beta
    parameter.

    ====  =======================
    beta  Window shape
    ====  =======================
    0     Rectangular
    5     Similar to a Hamming
    6     Similar to a Hanning
    8.6   Similar to a Blackman
    ====  =======================

    A beta value of 14 is probably a good starting point. Note that as beta
    gets large, the window narrows, and so the number of samples needs to be
    large enough to sample the increasingly narrow spike, otherwise NaNs will
    get returned.

    Most references to the Kaiser window come from the signal processing
    literature, where it is used as one of many windowing functions for
    smoothing values.  It is also known as an apodization (which means
    "removing the foot", i.e. smoothing discontinuities at the beginning
    and end of the sampled signal) or tapering function.

    References
    ----------
    .. [1] J. F. Kaiser, "Digital Filters" - Ch 7 in "Systems analysis by
           digital computer", Editors: F.F. Kuo and J.F. Kaiser, p 218-285.
           John Wiley and Sons, New York, (1966).
    .. [2] E.R. Kanasewich, "Time Sequence Analysis in Geophysics", The
           University of Alberta Press, 1975, pp. 177-178.
    .. [3] Wikipedia, "Window function",
           https://en.wikipedia.org/wiki/Window_function

    Examples
    --------
    >>> import numpy as np
    >>> import matplotlib.pyplot as plt
    >>> np.kaiser(12, 14)
     array([7.72686684e-06, 3.46009194e-03, 4.65200189e-02, # may vary
            2.29737120e-01, 5.99885316e-01, 9.45674898e-01,
            9.45674898e-01, 5.99885316e-01, 2.29737120e-01,
            4.65200189e-02, 3.46009194e-03, 7.72686684e-06])


    Plot the window and the frequency response.

    .. plot::
        :include-source:

        import matplotlib.pyplot as plt
        from numpy.fft import fft, fftshift
        window = np.kaiser(51, 14)
        plt.plot(window)
        plt.title("Kaiser window")
        plt.ylabel("Amplitude")
        plt.xlabel("Sample")
        plt.show()

        plt.figure()
        A = fft(window, 2048) / 25.5
        mag = np.abs(fftshift(A))
        freq = np.linspace(-0.5, 0.5, len(A))
        response = 20 * np.log10(mag)
        response = np.clip(response, -100, 100)
        plt.plot(freq, response)
        plt.title("Frequency response of Kaiser window")
        plt.ylabel("Magnitude [dB]")
        plt.xlabel("Normalized frequency [cycles per sample]")
        plt.axis('tight')
        plt.show()

    """
    # Ensures at least float64 via 0.0.  M should be an integer, but conversion
    # to double is safe for a range.  (Simplified result_type with 0.0
    # strongly typed.  result-type is not/less order sensitive, but that mainly
    # matters for integers anyway.)
    values = np.array([0.0, M, beta])
    M = values[1]
    beta = values[2]

    if M == 1:
        return np.ones(1, dtype=values.dtype)
    n = arange(0, M)
    alpha = (M-1)/2.0
    return i0(beta * sqrt(1-((n-alpha)/alpha)**2.0))/i0(beta)


def _sinc_dispatcher(x):
    return (x,)


@array_function_dispatch(_sinc_dispatcher)
def sinc(x):
    r"""
    Return the normalized sinc function.

    The sinc function is equal to :math:`\sin(\pi x)/(\pi x)` for any argument
    :math:`x\ne 0`. ``sinc(0)`` takes the limit value 1, making ``sinc`` not
    only everywhere continuous but also infinitely differentiable.

    .. note::

        Note the normalization factor of ``pi`` used in the definition.
        This is the most commonly used definition in signal processing.
        Use ``sinc(x / np.pi)`` to obtain the unnormalized sinc function
        :math:`\sin(x)/x` that is more common in mathematics.

    Parameters
    ----------
    x : ndarray
        Array (possibly multi-dimensional) of values for which to calculate
        ``sinc(x)``.

    Returns
    -------
    out : ndarray
        ``sinc(x)``, which has the same shape as the input.

    Notes
    -----
    The name sinc is short for "sine cardinal" or "sinus cardinalis".

    The sinc function is used in various signal processing applications,
    including in anti-aliasing, in the construction of a Lanczos resampling
    filter, and in interpolation.

    For bandlimited interpolation of discrete-time signals, the ideal
    interpolation kernel is proportional to the sinc function.

    References
    ----------
    .. [1] Weisstein, Eric W. "Sinc Function." From MathWorld--A Wolfram Web
           Resource. https://mathworld.wolfram.com/SincFunction.html
    .. [2] Wikipedia, "Sinc function",
           https://en.wikipedia.org/wiki/Sinc_function

    Examples
    --------
    >>> import numpy as np
    >>> import matplotlib.pyplot as plt
    >>> x = np.linspace(-4, 4, 41)
    >>> np.sinc(x)
     array([-3.89804309e-17,  -4.92362781e-02,  -8.40918587e-02, # may vary
            -8.90384387e-02,  -5.84680802e-02,   3.89804309e-17,
            6.68206631e-02,   1.16434881e-01,   1.26137788e-01,
            8.50444803e-02,  -3.89804309e-17,  -1.03943254e-01,
            -1.89206682e-01,  -2.16236208e-01,  -1.55914881e-01,
            3.89804309e-17,   2.33872321e-01,   5.04551152e-01,
            7.56826729e-01,   9.35489284e-01,   1.00000000e+00,
            9.35489284e-01,   7.56826729e-01,   5.04551152e-01,
            2.33872321e-01,   3.89804309e-17,  -1.55914881e-01,
           -2.16236208e-01,  -1.89206682e-01,  -1.03943254e-01,
           -3.89804309e-17,   8.50444803e-02,   1.26137788e-01,
            1.16434881e-01,   6.68206631e-02,   3.89804309e-17,
            -5.84680802e-02,  -8.90384387e-02,  -8.40918587e-02,
            -4.92362781e-02,  -3.89804309e-17])

    >>> plt.plot(x, np.sinc(x))
    [<matplotlib.lines.Line2D object at 0x...>]
    >>> plt.title("Sinc Function")
    Text(0.5, 1.0, 'Sinc Function')
    >>> plt.ylabel("Amplitude")
    Text(0, 0.5, 'Amplitude')
    >>> plt.xlabel("X")
    Text(0.5, 0, 'X')
    >>> plt.show()

    """
    x = np.asanyarray(x)
    y = pi * where(x == 0, 1.0e-20, x)
    return sin(y)/y


def _ureduce(a, func, keepdims=False, **kwargs):
    """
    Internal Function.
    Call `func` with `a` as first argument swapping the axes to use extended
    axis on functions that don't support it natively.

    Returns result and a.shape with axis dims set to 1.

    Parameters
    ----------
    a : array_like
        Input array or object that can be converted to an array.
    func : callable
        Reduction function capable of receiving a single axis argument.
        It is called with `a` as first argument followed by `kwargs`.
    kwargs : keyword arguments
        additional keyword arguments to pass to `func`.

    Returns
    -------
    result : tuple
        Result of func(a, **kwargs) and a.shape with axis dims set to 1
        which can be used to reshape the result to the same shape a ufunc with
        keepdims=True would produce.

    """
    a = np.asanyarray(a)
    axis = kwargs.get('axis', None)
    out = kwargs.get('out', None)

    if keepdims is np._NoValue:
        keepdims = False

    nd = a.ndim
    if axis is not None:
        axis = _nx.normalize_axis_tuple(axis, nd)

        if keepdims:
            if out is not None:
                index_out = tuple(
                    0 if i in axis else slice(None) for i in range(nd))
                kwargs['out'] = out[(Ellipsis, ) + index_out]

        if len(axis) == 1:
            kwargs['axis'] = axis[0]
        else:
            keep = set(range(nd)) - set(axis)
            nkeep = len(keep)
            # swap axis that should not be reduced to front
            for i, s in enumerate(sorted(keep)):
                a = a.swapaxes(i, s)
            # merge reduced axis
            a = a.reshape(a.shape[:nkeep] + (-1,))
            kwargs['axis'] = -1
    else:
        if keepdims:
            if out is not None:
                index_out = (0, ) * nd
                kwargs['out'] = out[(Ellipsis, ) + index_out]

    r = func(a, **kwargs)

    if out is not None:
        return out

    if keepdims:
        if axis is None:
            index_r = (np.newaxis, ) * nd
        else:
            index_r = tuple(
                np.newaxis if i in axis else slice(None)
                for i in range(nd))
        r = r[(Ellipsis, ) + index_r]

    return r


def _median_dispatcher(
        a, axis=None, out=None, overwrite_input=None, keepdims=None):
    return (a, out)


@array_function_dispatch(_median_dispatcher)
def median(a, axis=None, out=None, overwrite_input=False, keepdims=False):
    """
    Compute the median along the specified axis.

    Returns the median of the array elements.

    Parameters
    ----------
    a : array_like
        Input array or object that can be converted to an array.
    axis : {int, sequence of int, None}, optional
        Axis or axes along which the medians are computed. The default,
        axis=None, will compute the median along a flattened version of
        the array. If a sequence of axes, the array is first flattened
        along the given axes, then the median is computed along the
        resulting flattened axis.
    out : ndarray, optional
        Alternative output array in which to place the result. It must
        have the same shape and buffer length as the expected output,
        but the type (of the output) will be cast if necessary.
    overwrite_input : bool, optional
       If True, then allow use of memory of input array `a` for
       calculations. The input array will be modified by the call to
       `median`. This will save memory when you do not need to preserve
       the contents of the input array. Treat the input as undefined,
       but it will probably be fully or partially sorted. Default is
       False. If `overwrite_input` is ``True`` and `a` is not already an
       `ndarray`, an error will be raised.
    keepdims : bool, optional
        If this is set to True, the axes which are reduced are left
        in the result as dimensions with size one. With this option,
        the result will broadcast correctly against the original `arr`.

    Returns
    -------
    median : ndarray
        A new array holding the result. If the input contains integers
        or floats smaller than ``float64``, then the output data-type is
        ``np.float64``.  Otherwise, the data-type of the output is the
        same as that of the input. If `out` is specified, that array is
        returned instead.

    See Also
    --------
    mean, percentile

    Notes
    -----
    Given a vector ``V`` of length ``N``, the median of ``V`` is the
    middle value of a sorted copy of ``V``, ``V_sorted`` - i
    e., ``V_sorted[(N-1)/2]``, when ``N`` is odd, and the average of the
    two middle values of ``V_sorted`` when ``N`` is even.

    Examples
    --------
    >>> import numpy as np
    >>> a = np.array([[10, 7, 4], [3, 2, 1]])
    >>> a
    array([[10,  7,  4],
           [ 3,  2,  1]])
    >>> np.median(a)
    np.float64(3.5)
    >>> np.median(a, axis=0)
    array([6.5, 4.5, 2.5])
    >>> np.median(a, axis=1)
    array([7.,  2.])
    >>> np.median(a, axis=(0, 1))
    np.float64(3.5)
    >>> m = np.median(a, axis=0)
    >>> out = np.zeros_like(m)
    >>> np.median(a, axis=0, out=m)
    array([6.5,  4.5,  2.5])
    >>> m
    array([6.5,  4.5,  2.5])
    >>> b = a.copy()
    >>> np.median(b, axis=1, overwrite_input=True)
    array([7.,  2.])
    >>> assert not np.all(a==b)
    >>> b = a.copy()
    >>> np.median(b, axis=None, overwrite_input=True)
    np.float64(3.5)
    >>> assert not np.all(a==b)

    """
    return _ureduce(a, func=_median, keepdims=keepdims, axis=axis, out=out,
                    overwrite_input=overwrite_input)


def _median(a, axis=None, out=None, overwrite_input=False):
    # can't be reasonably be implemented in terms of percentile as we have to
    # call mean to not break astropy
    a = np.asanyarray(a)

    # Set the partition indexes
    if axis is None:
        sz = a.size
    else:
        sz = a.shape[axis]
    if sz % 2 == 0:
        szh = sz // 2
        kth = [szh - 1, szh]
    else:
        kth = [(sz - 1) // 2]

    # We have to check for NaNs (as of writing 'M' doesn't actually work).
    supports_nans = np.issubdtype(a.dtype, np.inexact) or a.dtype.kind in 'Mm'
    if supports_nans:
        kth.append(-1)

    if overwrite_input:
        if axis is None:
            part = a.ravel()
            part.partition(kth)
        else:
            a.partition(kth, axis=axis)
            part = a
    else:
        part = partition(a, kth, axis=axis)

    if part.shape == ():
        # make 0-D arrays work
        return part.item()
    if axis is None:
        axis = 0

    indexer = [slice(None)] * part.ndim
    index = part.shape[axis] // 2
    if part.shape[axis] % 2 == 1:
        # index with slice to allow mean (below) to work
        indexer[axis] = slice(index, index+1)
    else:
        indexer[axis] = slice(index-1, index+1)
    indexer = tuple(indexer)

    # Use mean in both odd and even case to coerce data type,
    # using out array if needed.
    rout = mean(part[indexer], axis=axis, out=out)
    if supports_nans and sz > 0:
        # If nans are possible, warn and replace by nans like mean would.
        rout = np.lib._utils_impl._median_nancheck(part, rout, axis)

    return rout


def _percentile_dispatcher(a, q, axis=None, out=None, overwrite_input=None,
                           method=None, keepdims=None, *, weights=None,
                           interpolation=None):
    return (a, q, out, weights)


@array_function_dispatch(_percentile_dispatcher)
def percentile(a,
               q,
               axis=None,
               out=None,
               overwrite_input=False,
               method="linear",
               keepdims=False,
               *,
               weights=None,
               interpolation=None):
    """
    Compute the q-th percentile of the data along the specified axis.

    Returns the q-th percentile(s) of the array elements.

    Parameters
    ----------
    a : array_like of real numbers
        Input array or object that can be converted to an array.
    q : array_like of float
        Percentage or sequence of percentages for the percentiles to compute.
        Values must be between 0 and 100 inclusive.
    axis : {int, tuple of int, None}, optional
        Axis or axes along which the percentiles are computed. The
        default is to compute the percentile(s) along a flattened
        version of the array.
    out : ndarray, optional
        Alternative output array in which to place the result. It must
        have the same shape and buffer length as the expected output,
        but the type (of the output) will be cast if necessary.
    overwrite_input : bool, optional
        If True, then allow the input array `a` to be modified by intermediate
        calculations, to save memory. In this case, the contents of the input
        `a` after this function completes is undefined.
    method : str, optional
        This parameter specifies the method to use for estimating the
        percentile.  There are many different methods, some unique to NumPy.
        See the notes for explanation.  The options sorted by their R type
        as summarized in the H&F paper [1]_ are:

        1. 'inverted_cdf'
        2. 'averaged_inverted_cdf'
        3. 'closest_observation'
        4. 'interpolated_inverted_cdf'
        5. 'hazen'
        6. 'weibull'
        7. 'linear'  (default)
        8. 'median_unbiased'
        9. 'normal_unbiased'

        The first three methods are discontinuous.  NumPy further defines the
        following discontinuous variations of the default 'linear' (7.) option:

        * 'lower'
        * 'higher',
        * 'midpoint'
        * 'nearest'

        .. versionchanged:: 1.22.0
            This argument was previously called "interpolation" and only
            offered the "linear" default and last four options.

    keepdims : bool, optional
        If this is set to True, the axes which are reduced are left in
        the result as dimensions with size one. With this option, the
        result will broadcast correctly against the original array `a`.

     weights : array_like, optional
        An array of weights associated with the values in `a`. Each value in
        `a` contributes to the percentile according to its associated weight.
        The weights array can either be 1-D (in which case its length must be
        the size of `a` along the given axis) or of the same shape as `a`.
        If `weights=None`, then all data in `a` are assumed to have a
        weight equal to one.
        Only `method="inverted_cdf"` supports weights.
        See the notes for more details.

        .. versionadded:: 2.0.0

    interpolation : str, optional
        Deprecated name for the method keyword argument.

        .. deprecated:: 1.22.0

    Returns
    -------
    percentile : scalar or ndarray
        If `q` is a single percentile and `axis=None`, then the result
        is a scalar. If multiple percentiles are given, first axis of
        the result corresponds to the percentiles. The other axes are
        the axes that remain after the reduction of `a`. If the input
        contains integers or floats smaller than ``float64``, the output
        data-type is ``float64``. Otherwise, the output data-type is the
        same as that of the input. If `out` is specified, that array is
        returned instead.

    See Also
    --------
    mean
    median : equivalent to ``percentile(..., 50)``
    nanpercentile
    quantile : equivalent to percentile, except q in the range [0, 1].

    Notes
    -----
    The behavior of `numpy.percentile` with percentage `q` is
    that of `numpy.quantile` with argument ``q/100``.
    For more information, please see `numpy.quantile`.

    Examples
    --------
    >>> import numpy as np
    >>> a = np.array([[10, 7, 4], [3, 2, 1]])
    >>> a
    array([[10,  7,  4],
           [ 3,  2,  1]])
    >>> np.percentile(a, 50)
    3.5
    >>> np.percentile(a, 50, axis=0)
    array([6.5, 4.5, 2.5])
    >>> np.percentile(a, 50, axis=1)
    array([7.,  2.])
    >>> np.percentile(a, 50, axis=1, keepdims=True)
    array([[7.],
           [2.]])

    >>> m = np.percentile(a, 50, axis=0)
    >>> out = np.zeros_like(m)
    >>> np.percentile(a, 50, axis=0, out=out)
    array([6.5, 4.5, 2.5])
    >>> m
    array([6.5, 4.5, 2.5])

    >>> b = a.copy()
    >>> np.percentile(b, 50, axis=1, overwrite_input=True)
    array([7.,  2.])
    >>> assert not np.all(a == b)

    The different methods can be visualized graphically:

    .. plot::

        import matplotlib.pyplot as plt

        a = np.arange(4)
        p = np.linspace(0, 100, 6001)
        ax = plt.gca()
        lines = [
            ('linear', '-', 'C0'),
            ('inverted_cdf', ':', 'C1'),
            # Almost the same as `inverted_cdf`:
            ('averaged_inverted_cdf', '-.', 'C1'),
            ('closest_observation', ':', 'C2'),
            ('interpolated_inverted_cdf', '--', 'C1'),
            ('hazen', '--', 'C3'),
            ('weibull', '-.', 'C4'),
            ('median_unbiased', '--', 'C5'),
            ('normal_unbiased', '-.', 'C6'),
            ]
        for method, style, color in lines:
            ax.plot(
                p, np.percentile(a, p, method=method),
                label=method, linestyle=style, color=color)
        ax.set(
            title='Percentiles for different methods and data: ' + str(a),
            xlabel='Percentile',
            ylabel='Estimated percentile value',
            yticks=a)
        ax.legend(bbox_to_anchor=(1.03, 1))
        plt.tight_layout()
        plt.show()

    References
    ----------
    .. [1] R. J. Hyndman and Y. Fan,
       "Sample quantiles in statistical packages,"
       The American Statistician, 50(4), pp. 361-365, 1996

    """
    if interpolation is not None:
        method = _check_interpolation_as_method(
            method, interpolation, "percentile")

    a = np.asanyarray(a)
    if a.dtype.kind == "c":
        raise TypeError("a must be an array of real numbers")

    # Use dtype of array if possible (e.g., if q is a python int or float)
    # by making the divisor have the dtype of the data array.
    q = np.true_divide(q, a.dtype.type(100) if a.dtype.kind == "f" else 100)
    q = asanyarray(q)  # undo any decay that the ufunc performed (see gh-13105)
    if not _quantile_is_valid(q):
        raise ValueError("Percentiles must be in the range [0, 100]")

    if weights is not None:
        if method != "inverted_cdf":
            msg = ("Only method 'inverted_cdf' supports weights. "
                   f"Got: {method}.")
            raise ValueError(msg)
        if axis is not None:
            axis = _nx.normalize_axis_tuple(axis, a.ndim, argname="axis")
        weights = _weights_are_valid(weights=weights, a=a, axis=axis)
        if np.any(weights < 0):
            raise ValueError("Weights must be non-negative.")

    return _quantile_unchecked(
        a, q, axis, out, overwrite_input, method, keepdims, weights)


def _quantile_dispatcher(a, q, axis=None, out=None, overwrite_input=None,
                         method=None, keepdims=None, *, weights=None,
                         interpolation=None):
    return (a, q, out, weights)


@array_function_dispatch(_quantile_dispatcher)
def quantile(a,
             q,
             axis=None,
             out=None,
             overwrite_input=False,
             method="linear",
             keepdims=False,
             *,
             weights=None,
             interpolation=None):
    """
    Compute the q-th quantile of the data along the specified axis.

    Parameters
    ----------
    a : array_like of real numbers
        Input array or object that can be converted to an array.
    q : array_like of float
        Probability or sequence of probabilities of the quantiles to compute.
        Values must be between 0 and 1 inclusive.
    axis : {int, tuple of int, None}, optional
        Axis or axes along which the quantiles are computed. The default is
        to compute the quantile(s) along a flattened version of the array.
    out : ndarray, optional
        Alternative output array in which to place the result. It must have
        the same shape and buffer length as the expected output, but the
        type (of the output) will be cast if necessary.
    overwrite_input : bool, optional
        If True, then allow the input array `a` to be modified by
        intermediate calculations, to save memory. In this case, the
        contents of the input `a` after this function completes is
        undefined.
    method : str, optional
        This parameter specifies the method to use for estimating the
        quantile.  There are many different methods, some unique to NumPy.
        The recommended options, numbered as they appear in [1]_, are:

        1. 'inverted_cdf'
        2. 'averaged_inverted_cdf'
        3. 'closest_observation'
        4. 'interpolated_inverted_cdf'
        5. 'hazen'
        6. 'weibull'
        7. 'linear'  (default)
        8. 'median_unbiased'
        9. 'normal_unbiased'

        The first three methods are discontinuous. For backward compatibility
        with previous versions of NumPy, the following discontinuous variations
        of the default 'linear' (7.) option are available:

        * 'lower'
        * 'higher',
        * 'midpoint'
        * 'nearest'

        See Notes for details.

        .. versionchanged:: 1.22.0
            This argument was previously called "interpolation" and only
            offered the "linear" default and last four options.

    keepdims : bool, optional
        If this is set to True, the axes which are reduced are left in
        the result as dimensions with size one. With this option, the
        result will broadcast correctly against the original array `a`.

    weights : array_like, optional
        An array of weights associated with the values in `a`. Each value in
        `a` contributes to the quantile according to its associated weight.
        The weights array can either be 1-D (in which case its length must be
        the size of `a` along the given axis) or of the same shape as `a`.
        If `weights=None`, then all data in `a` are assumed to have a
        weight equal to one.
        Only `method="inverted_cdf"` supports weights.
        See the notes for more details.

        .. versionadded:: 2.0.0

    interpolation : str, optional
        Deprecated name for the method keyword argument.

        .. deprecated:: 1.22.0

    Returns
    -------
    quantile : scalar or ndarray
        If `q` is a single probability and `axis=None`, then the result
        is a scalar. If multiple probability levels are given, first axis
        of the result corresponds to the quantiles. The other axes are
        the axes that remain after the reduction of `a`. If the input
        contains integers or floats smaller than ``float64``, the output
        data-type is ``float64``. Otherwise, the output data-type is the
        same as that of the input. If `out` is specified, that array is
        returned instead.

    See Also
    --------
    mean
    percentile : equivalent to quantile, but with q in the range [0, 100].
    median : equivalent to ``quantile(..., 0.5)``
    nanquantile

    Notes
    -----
    Given a sample `a` from an underlying distribution, `quantile` provides a
    nonparametric estimate of the inverse cumulative distribution function.

    By default, this is done by interpolating between adjacent elements in
    ``y``, a sorted copy of `a`::

        (1-g)*y[j] + g*y[j+1]

    where the index ``j`` and coefficient ``g`` are the integral and
    fractional components of ``q * (n-1)``, and ``n`` is the number of
    elements in the sample.

    This is a special case of Equation 1 of H&F [1]_. More generally,

    - ``j = (q*n + m - 1) // 1``, and
    - ``g = (q*n + m - 1) % 1``,

    where ``m`` may be defined according to several different conventions.
    The preferred convention may be selected using the ``method`` parameter:

    =============================== =============== ===============
    ``method``                      number in H&F   ``m``
    =============================== =============== ===============
    ``interpolated_inverted_cdf``   4               ``0``
    ``hazen``                       5               ``1/2``
    ``weibull``                     6               ``q``
    ``linear`` (default)            7               ``1 - q``
    ``median_unbiased``             8               ``q/3 + 1/3``
    ``normal_unbiased``             9               ``q/4 + 3/8``
    =============================== =============== ===============

    Note that indices ``j`` and ``j + 1`` are clipped to the range ``0`` to
    ``n - 1`` when the results of the formula would be outside the allowed
    range of non-negative indices. The ``- 1`` in the formulas for ``j`` and
    ``g`` accounts for Python's 0-based indexing.

    The table above includes only the estimators from H&F that are continuous
    functions of probability `q` (estimators 4-9). NumPy also provides the
    three discontinuous estimators from H&F (estimators 1-3), where ``j`` is
    defined as above, ``m`` is defined as follows, and ``g`` is a function
    of the real-valued ``index = q*n + m - 1`` and ``j``.

    1. ``inverted_cdf``: ``m = 0`` and ``g = int(index - j > 0)``
    2. ``averaged_inverted_cdf``: ``m = 0`` and
       ``g = (1 + int(index - j > 0)) / 2``
    3. ``closest_observation``: ``m = -1/2`` and
       ``g = 1 - int((index == j) & (j%2 == 1))``

    For backward compatibility with previous versions of NumPy, `quantile`
    provides four additional discontinuous estimators. Like
    ``method='linear'``, all have ``m = 1 - q`` so that ``j = q*(n-1) // 1``,
    but ``g`` is defined as follows.

    - ``lower``: ``g = 0``
    - ``midpoint``: ``g = 0.5``
    - ``higher``: ``g = 1``
    - ``nearest``: ``g = (q*(n-1) % 1) > 0.5``

    **Weighted quantiles:**
    More formally, the quantile at probability level :math:`q` of a cumulative
    distribution function :math:`F(y)=P(Y \\leq y)` with probability measure
    :math:`P` is defined as any number :math:`x` that fulfills the
    *coverage conditions*

    .. math:: P(Y < x) \\leq q \\quad\\text{and}\\quad P(Y \\leq x) \\geq q

    with random variable :math:`Y\\sim P`.
    Sample quantiles, the result of `quantile`, provide nonparametric
    estimation of the underlying population counterparts, represented by the
    unknown :math:`F`, given a data vector `a` of length ``n``.

    Some of the estimators above arise when one considers :math:`F` as the
    empirical distribution function of the data, i.e.
    :math:`F(y) = \\frac{1}{n} \\sum_i 1_{a_i \\leq y}`.
    Then, different methods correspond to different choices of :math:`x` that
    fulfill the above coverage conditions. Methods that follow this approach
    are ``inverted_cdf`` and ``averaged_inverted_cdf``.

    For weighted quantiles, the coverage conditions still hold. The
    empirical cumulative distribution is simply replaced by its weighted
    version, i.e.
    :math:`P(Y \\leq t) = \\frac{1}{\\sum_i w_i} \\sum_i w_i 1_{x_i \\leq t}`.
    Only ``method="inverted_cdf"`` supports weights.

    Examples
    --------
    >>> import numpy as np
    >>> a = np.array([[10, 7, 4], [3, 2, 1]])
    >>> a
    array([[10,  7,  4],
           [ 3,  2,  1]])
    >>> np.quantile(a, 0.5)
    3.5
    >>> np.quantile(a, 0.5, axis=0)
    array([6.5, 4.5, 2.5])
    >>> np.quantile(a, 0.5, axis=1)
    array([7.,  2.])
    >>> np.quantile(a, 0.5, axis=1, keepdims=True)
    array([[7.],
           [2.]])
    >>> m = np.quantile(a, 0.5, axis=0)
    >>> out = np.zeros_like(m)
    >>> np.quantile(a, 0.5, axis=0, out=out)
    array([6.5, 4.5, 2.5])
    >>> m
    array([6.5, 4.5, 2.5])
    >>> b = a.copy()
    >>> np.quantile(b, 0.5, axis=1, overwrite_input=True)
    array([7.,  2.])
    >>> assert not np.all(a == b)

    See also `numpy.percentile` for a visualization of most methods.

    References
    ----------
    .. [1] R. J. Hyndman and Y. Fan,
       "Sample quantiles in statistical packages,"
       The American Statistician, 50(4), pp. 361-365, 1996

    """
    if interpolation is not None:
        method = _check_interpolation_as_method(
            method, interpolation, "quantile")

    a = np.asanyarray(a)
    if a.dtype.kind == "c":
        raise TypeError("a must be an array of real numbers")

    # Use dtype of array if possible (e.g., if q is a python int or float).
    if isinstance(q, (int, float)) and a.dtype.kind == "f":
        q = np.asanyarray(q, dtype=a.dtype)
    else:
        q = np.asanyarray(q)

    if not _quantile_is_valid(q):
        raise ValueError("Quantiles must be in the range [0, 1]")

    if weights is not None:
        if method != "inverted_cdf":
            msg = ("Only method 'inverted_cdf' supports weights. "
                   f"Got: {method}.")
            raise ValueError(msg)
        if axis is not None:
            axis = _nx.normalize_axis_tuple(axis, a.ndim, argname="axis")
        weights = _weights_are_valid(weights=weights, a=a, axis=axis)
        if np.any(weights < 0):
            raise ValueError("Weights must be non-negative.")

    return _quantile_unchecked(
        a, q, axis, out, overwrite_input, method, keepdims, weights)


def _quantile_unchecked(a,
                        q,
                        axis=None,
                        out=None,
                        overwrite_input=False,
                        method="linear",
                        keepdims=False,
                        weights=None):
    """Assumes that q is in [0, 1], and is an ndarray"""
    return _ureduce(a,
                    func=_quantile_ureduce_func,
                    q=q,
                    weights=weights,
                    keepdims=keepdims,
                    axis=axis,
                    out=out,
                    overwrite_input=overwrite_input,
                    method=method)


def _quantile_is_valid(q):
    # avoid expensive reductions, relevant for arrays with < O(1000) elements
    if q.ndim == 1 and q.size < 10:
        for i in range(q.size):
            if not (0.0 <= q[i] <= 1.0):
                return False
    else:
        if not (q.min() >= 0 and q.max() <= 1):
            return False
    return True


def _check_interpolation_as_method(method, interpolation, fname):
    # Deprecated NumPy 1.22, 2021-11-08
    warnings.warn(
        f"the `interpolation=` argument to {fname} was renamed to "
        "`method=`, which has additional options.\n"
        "Users of the modes 'nearest', 'lower', 'higher', or "
        "'midpoint' are encouraged to review the method they used. "
        "(Deprecated NumPy 1.22)",
        DeprecationWarning, stacklevel=4)
    if method != "linear":
        # sanity check, we assume this basically never happens
        raise TypeError(
            "You shall not pass both `method` and `interpolation`!\n"
            "(`interpolation` is Deprecated in favor of `method`)")
    return interpolation


def _compute_virtual_index(n, quantiles, alpha: float, beta: float):
    """
    Compute the floating point indexes of an array for the linear
    interpolation of quantiles.
    n : array_like
        The sample sizes.
    quantiles : array_like
        The quantiles values.
    alpha : float
        A constant used to correct the index computed.
    beta : float
        A constant used to correct the index computed.

    alpha and beta values depend on the chosen method
    (see quantile documentation)

    Reference:
    Hyndman&Fan paper "Sample Quantiles in Statistical Packages",
    DOI: 10.1080/00031305.1996.10473566
    """
    return n * quantiles + (
            alpha + quantiles * (1 - alpha - beta)
    ) - 1


def _get_gamma(virtual_indexes, previous_indexes, method):
    """
    Compute gamma (a.k.a 'm' or 'weight') for the linear interpolation
    of quantiles.

    virtual_indexes : array_like
        The indexes where the percentile is supposed to be found in the sorted
        sample.
    previous_indexes : array_like
        The floor values of virtual_indexes.
    interpolation : dict
        The interpolation method chosen, which may have a specific rule
        modifying gamma.

    gamma is usually the fractional part of virtual_indexes but can be modified
    by the interpolation method.
    """
    gamma = np.asanyarray(virtual_indexes - previous_indexes)
    gamma = method["fix_gamma"](gamma, virtual_indexes)
    # Ensure both that we have an array, and that we keep the dtype
    # (which may have been matched to the input array).
    return np.asanyarray(gamma, dtype=virtual_indexes.dtype)


def _lerp(a, b, t, out=None):
    """
    Compute the linear interpolation weighted by gamma on each point of
    two same shape array.

    a : array_like
        Left bound.
    b : array_like
        Right bound.
    t : array_like
        The interpolation weight.
    out : array_like
        Output array.
    """
    diff_b_a = subtract(b, a)
    # asanyarray is a stop-gap until gh-13105
    lerp_interpolation = asanyarray(add(a, diff_b_a * t, out=out))
    subtract(b, diff_b_a * (1 - t), out=lerp_interpolation, where=t >= 0.5,
             casting='unsafe', dtype=type(lerp_interpolation.dtype))
    if lerp_interpolation.ndim == 0 and out is None:
        lerp_interpolation = lerp_interpolation[()]  # unpack 0d arrays
    return lerp_interpolation


def _get_gamma_mask(shape, default_value, conditioned_value, where):
    out = np.full(shape, default_value)
    np.copyto(out, conditioned_value, where=where, casting="unsafe")
    return out


def _discrete_interpolation_to_boundaries(index, gamma_condition_fun):
    previous = np.floor(index)
    next = previous + 1
    gamma = index - previous
    res = _get_gamma_mask(shape=index.shape,
                          default_value=next,
                          conditioned_value=previous,
                          where=gamma_condition_fun(gamma, index)
                          ).astype(np.intp)
    # Some methods can lead to out-of-bound integers, clip them:
    res[res < 0] = 0
    return res


def _closest_observation(n, quantiles):
    # "choose the nearest even order statistic at g=0" (H&F (1996) pp. 362).
    # Order is 1-based so for zero-based indexing round to nearest odd index.
    gamma_fun = lambda gamma, index: (gamma == 0) & (np.floor(index) % 2 == 1)
    return _discrete_interpolation_to_boundaries((n * quantiles) - 1 - 0.5,
                                                 gamma_fun)


def _inverted_cdf(n, quantiles):
    gamma_fun = lambda gamma, _: (gamma == 0)
    return _discrete_interpolation_to_boundaries((n * quantiles) - 1,
                                                 gamma_fun)


def _quantile_ureduce_func(
        a: np.array,
        q: np.array,
        weights: np.array,
        axis: int | None = None,
        out=None,
        overwrite_input: bool = False,
        method="linear",
) -> np.array:
    if q.ndim > 2:
        # The code below works fine for nd, but it might not have useful
        # semantics. For now, keep the supported dimensions the same as it was
        # before.
        raise ValueError("q must be a scalar or 1d")
    if overwrite_input:
        if axis is None:
            axis = 0
            arr = a.ravel()
            wgt = None if weights is None else weights.ravel()
        else:
            arr = a
            wgt = weights
    else:
        if axis is None:
            axis = 0
            arr = a.flatten()
            wgt = None if weights is None else weights.flatten()
        else:
            arr = a.copy()
            wgt = weights
    result = _quantile(arr,
                       quantiles=q,
                       axis=axis,
                       method=method,
                       out=out,
                       weights=wgt)
    return result


def _get_indexes(arr, virtual_indexes, valid_values_count):
    """
    Get the valid indexes of arr neighbouring virtual_indexes.
    Note
    This is a companion function to linear interpolation of
    Quantiles

    Returns
    -------
    (previous_indexes, next_indexes): Tuple
        A Tuple of virtual_indexes neighbouring indexes
    """
    previous_indexes = np.asanyarray(np.floor(virtual_indexes))
    next_indexes = np.asanyarray(previous_indexes + 1)
    indexes_above_bounds = virtual_indexes >= valid_values_count - 1
    # When indexes is above max index, take the max value of the array
    if indexes_above_bounds.any():
        previous_indexes[indexes_above_bounds] = -1
        next_indexes[indexes_above_bounds] = -1
    # When indexes is below min index, take the min value of the array
    indexes_below_bounds = virtual_indexes < 0
    if indexes_below_bounds.any():
        previous_indexes[indexes_below_bounds] = 0
        next_indexes[indexes_below_bounds] = 0
    if np.issubdtype(arr.dtype, np.inexact):
        # After the sort, slices having NaNs will have for last element a NaN
        virtual_indexes_nans = np.isnan(virtual_indexes)
        if virtual_indexes_nans.any():
            previous_indexes[virtual_indexes_nans] = -1
            next_indexes[virtual_indexes_nans] = -1
    previous_indexes = previous_indexes.astype(np.intp)
    next_indexes = next_indexes.astype(np.intp)
    return previous_indexes, next_indexes


def _quantile(
        arr: np.array,
        quantiles: np.array,
        axis: int = -1,
        method="linear",
        out=None,
        weights=None,
):
    """
    Private function that doesn't support extended axis or keepdims.
    These methods are extended to this function using _ureduce
    See nanpercentile for parameter usage
    It computes the quantiles of the array for the given axis.
    A linear interpolation is performed based on the `interpolation`.

    By default, the method is "linear" where alpha == beta == 1 which
    performs the 7th method of Hyndman&Fan.
    With "median_unbiased" we get alpha == beta == 1/3
    thus the 8th method of Hyndman&Fan.
    """
    # --- Setup
    arr = np.asanyarray(arr)
    values_count = arr.shape[axis]
    # The dimensions of `q` are prepended to the output shape, so we need the
    # axis being sampled from `arr` to be last.
    if axis != 0:  # But moveaxis is slow, so only call it if necessary.
        arr = np.moveaxis(arr, axis, destination=0)
    supports_nans = (
        np.issubdtype(arr.dtype, np.inexact) or arr.dtype.kind in 'Mm'
    )

    if weights is None:
        # --- Computation of indexes
        # Index where to find the value in the sorted array.
        # Virtual because it is a floating point value, not an valid index.
        # The nearest neighbours are used for interpolation
        try:
            method_props = _QuantileMethods[method]
        except KeyError:
            raise ValueError(
                f"{method!r} is not a valid method. Use one of: "
                f"{_QuantileMethods.keys()}") from None
        virtual_indexes = method_props["get_virtual_index"](values_count,
                                                            quantiles)
        virtual_indexes = np.asanyarray(virtual_indexes)

        if method_props["fix_gamma"] is None:
            supports_integers = True
        else:
            int_virtual_indices = np.issubdtype(virtual_indexes.dtype,
                                                np.integer)
            supports_integers = method == 'linear' and int_virtual_indices

        if supports_integers:
            # No interpolation needed, take the points along axis
            if supports_nans:
                # may contain nan, which would sort to the end
                arr.partition(
                    concatenate((virtual_indexes.ravel(), [-1])), axis=0,
                )
                slices_having_nans = np.isnan(arr[-1, ...])
            else:
                # cannot contain nan
                arr.partition(virtual_indexes.ravel(), axis=0)
                slices_having_nans = np.array(False, dtype=bool)
            result = take(arr, virtual_indexes, axis=0, out=out)
        else:
            previous_indexes, next_indexes = _get_indexes(arr,
                                                          virtual_indexes,
                                                          values_count)
            # --- Sorting
            arr.partition(
                np.unique(np.concatenate(([0, -1],
                                          previous_indexes.ravel(),
                                          next_indexes.ravel(),
                                          ))),
                axis=0)
            if supports_nans:
                slices_having_nans = np.isnan(arr[-1, ...])
            else:
                slices_having_nans = None
            # --- Get values from indexes
            previous = arr[previous_indexes]
            next = arr[next_indexes]
            # --- Linear interpolation
            gamma = _get_gamma(virtual_indexes, previous_indexes, method_props)
            result_shape = virtual_indexes.shape + (1,) * (arr.ndim - 1)
            gamma = gamma.reshape(result_shape)
            result = _lerp(previous,
                        next,
                        gamma,
                        out=out)
    else:
        # Weighted case
        # This implements method="inverted_cdf", the only supported weighted
        # method, which needs to sort anyway.
        weights = np.asanyarray(weights)
        if axis != 0:
            weights = np.moveaxis(weights, axis, destination=0)
        index_array = np.argsort(arr, axis=0, kind="stable")

        # arr = arr[index_array, ...]  # but this adds trailing dimensions of
        # 1.
        arr = np.take_along_axis(arr, index_array, axis=0)
        if weights.shape == arr.shape:
            weights = np.take_along_axis(weights, index_array, axis=0)
        else:
            # weights is 1d
            weights = weights.reshape(-1)[index_array, ...]

        if supports_nans:
            # may contain nan, which would sort to the end
            slices_having_nans = np.isnan(arr[-1, ...])
        else:
            # cannot contain nan
            slices_having_nans = np.array(False, dtype=bool)

        # We use the weights to calculate the empirical cumulative
        # distribution function cdf
        cdf = weights.cumsum(axis=0, dtype=np.float64)
        cdf /= cdf[-1, ...]  # normalization to 1
        # Search index i such that
        #   sum(weights[j], j=0..i-1) < quantile <= sum(weights[j], j=0..i)
        # is then equivalent to
        #   cdf[i-1] < quantile <= cdf[i]
        # Unfortunately, searchsorted only accepts 1-d arrays as first
        # argument, so we will need to iterate over dimensions.

        # Without the following cast, searchsorted can return surprising
        # results, e.g.
        #   np.searchsorted(np.array([0.2, 0.4, 0.6, 0.8, 1.]),
        #                   np.array(0.4, dtype=np.float32), side="left")
        # returns 2 instead of 1 because 0.4 is not binary representable.
        if quantiles.dtype.kind == "f":
            cdf = cdf.astype(quantiles.dtype)
        # Weights must be non-negative, so we might have zero weights at the
        # beginning leading to some leading zeros in cdf. The call to
        # np.searchsorted for quantiles=0 will then pick the first element,
        # but should pick the first one larger than zero. We
        # therefore simply set 0 values in cdf to -1.
        if np.any(cdf[0, ...] == 0):
            cdf[cdf == 0] = -1

        def find_cdf_1d(arr, cdf):
            indices = np.searchsorted(cdf, quantiles, side="left")
            # We might have reached the maximum with i = len(arr), e.g. for
            # quantiles = 1, and need to cut it to len(arr) - 1.
            indices = minimum(indices, values_count - 1)
            result = take(arr, indices, axis=0)
            return result

        r_shape = arr.shape[1:]
        if quantiles.ndim > 0:
            r_shape = quantiles.shape + r_shape
        if out is None:
            result = np.empty_like(arr, shape=r_shape)
        else:
            if out.shape != r_shape:
                msg = (f"Wrong shape of argument 'out', shape={r_shape} is "
                       f"required; got shape={out.shape}.")
                raise ValueError(msg)
            result = out

        # See apply_along_axis, which we do for axis=0. Note that Ni = (,)
        # always, so we remove it here.
        Nk = arr.shape[1:]
        for kk in np.ndindex(Nk):
            result[(...,) + kk] = find_cdf_1d(
                arr[np.s_[:, ] + kk], cdf[np.s_[:, ] + kk]
            )

        # Make result the same as in unweighted inverted_cdf.
        if result.shape == () and result.dtype == np.dtype("O"):
            result = result.item()

    if np.any(slices_having_nans):
        if result.ndim == 0 and out is None:
            # can't write to a scalar, but indexing will be correct
            result = arr[-1]
        else:
            np.copyto(result, arr[-1, ...], where=slices_having_nans)
    return result


def _trapezoid_dispatcher(y, x=None, dx=None, axis=None):
    return (y, x)


@array_function_dispatch(_trapezoid_dispatcher)
def trapezoid(y, x=None, dx=1.0, axis=-1):
    r"""
    Integrate along the given axis using the composite trapezoidal rule.

    If `x` is provided, the integration happens in sequence along its
    elements - they are not sorted.

    Integrate `y` (`x`) along each 1d slice on the given axis, compute
    :math:`\int y(x) dx`.
    When `x` is specified, this integrates along the parametric curve,
    computing :math:`\int_t y(t) dt =
    \int_t y(t) \left.\frac{dx}{dt}\right|_{x=x(t)} dt`.

    .. versionadded:: 2.0.0

    Parameters
    ----------
    y : array_like
        Input array to integrate.
    x : array_like, optional
        The sample points corresponding to the `y` values. If `x` is None,
        the sample points are assumed to be evenly spaced `dx` apart. The
        default is None.
    dx : scalar, optional
        The spacing between sample points when `x` is None. The default is 1.
    axis : int, optional
        The axis along which to integrate.

    Returns
    -------
    trapezoid : float or ndarray
        Definite integral of `y` = n-dimensional array as approximated along
        a single axis by the trapezoidal rule. If `y` is a 1-dimensional array,
        then the result is a float. If `n` is greater than 1, then the result
        is an `n`-1 dimensional array.

    See Also
    --------
    sum, cumsum

    Notes
    -----
    Image [2]_ illustrates trapezoidal rule -- y-axis locations of points
    will be taken from `y` array, by default x-axis distances between
    points will be 1.0, alternatively they can be provided with `x` array
    or with `dx` scalar.  Return value will be equal to combined area under
    the red lines.


    References
    ----------
    .. [1] Wikipedia page: https://en.wikipedia.org/wiki/Trapezoidal_rule

    .. [2] Illustration image:
           https://en.wikipedia.org/wiki/File:Composite_trapezoidal_rule_illustration.png

    Examples
    --------
    >>> import numpy as np

    Use the trapezoidal rule on evenly spaced points:

    >>> np.trapezoid([1, 2, 3])
    4.0

    The spacing between sample points can be selected by either the
    ``x`` or ``dx`` arguments:

    >>> np.trapezoid([1, 2, 3], x=[4, 6, 8])
    8.0
    >>> np.trapezoid([1, 2, 3], dx=2)
    8.0

    Using a decreasing ``x`` corresponds to integrating in reverse:

    >>> np.trapezoid([1, 2, 3], x=[8, 6, 4])
    -8.0

    More generally ``x`` is used to integrate along a parametric curve. We can
    estimate the integral :math:`\int_0^1 x^2 = 1/3` using:

    >>> x = np.linspace(0, 1, num=50)
    >>> y = x**2
    >>> np.trapezoid(y, x)
    0.33340274885464394

    Or estimate the area of a circle, noting we repeat the sample which closes
    the curve:

    >>> theta = np.linspace(0, 2 * np.pi, num=1000, endpoint=True)
    >>> np.trapezoid(np.cos(theta), x=np.sin(theta))
    3.141571941375841

    ``np.trapezoid`` can be applied along a specified axis to do multiple
    computations in one call:

    >>> a = np.arange(6).reshape(2, 3)
    >>> a
    array([[0, 1, 2],
           [3, 4, 5]])
    >>> np.trapezoid(a, axis=0)
    array([1.5, 2.5, 3.5])
    >>> np.trapezoid(a, axis=1)
    array([2.,  8.])
    """

    y = asanyarray(y)
    if x is None:
        d = dx
    else:
        x = asanyarray(x)
        if x.ndim == 1:
            d = diff(x)
            # reshape to correct shape
            shape = [1]*y.ndim
            shape[axis] = d.shape[0]
            d = d.reshape(shape)
        else:
            d = diff(x, axis=axis)
    nd = y.ndim
    slice1 = [slice(None)]*nd
    slice2 = [slice(None)]*nd
    slice1[axis] = slice(1, None)
    slice2[axis] = slice(None, -1)
    try:
        ret = (d * (y[tuple(slice1)] + y[tuple(slice2)]) / 2.0).sum(axis)
    except ValueError:
        # Operations didn't work, cast to ndarray
        d = np.asarray(d)
        y = np.asarray(y)
        ret = add.reduce(d * (y[tuple(slice1)]+y[tuple(slice2)])/2.0, axis)
    return ret


@set_module('numpy')
def trapz(y, x=None, dx=1.0, axis=-1):
    """
    `trapz` is deprecated in NumPy 2.0.

    Please use `trapezoid` instead, or one of the numerical integration
    functions in `scipy.integrate`.
    """
    # Deprecated in NumPy 2.0, 2023-08-18
    warnings.warn(
        "`trapz` is deprecated. Use `trapezoid` instead, or one of the "
        "numerical integration functions in `scipy.integrate`.",
        DeprecationWarning,
        stacklevel=2
    )
    return trapezoid(y, x=x, dx=dx, axis=axis)


def _meshgrid_dispatcher(*xi, copy=None, sparse=None, indexing=None):
    return xi


# Based on scitools meshgrid
@array_function_dispatch(_meshgrid_dispatcher)
def meshgrid(*xi, copy=True, sparse=False, indexing='xy'):
    """
    Return a tuple of coordinate matrices from coordinate vectors.

    Make N-D coordinate arrays for vectorized evaluations of
    N-D scalar/vector fields over N-D grids, given
    one-dimensional coordinate arrays x1, x2,..., xn.

    Parameters
    ----------
    x1, x2,..., xn : array_like
        1-D arrays representing the coordinates of a grid.
    indexing : {'xy', 'ij'}, optional
        Cartesian ('xy', default) or matrix ('ij') indexing of output.
        See Notes for more details.
    sparse : bool, optional
        If True the shape of the returned coordinate array for dimension *i*
        is reduced from ``(N1, ..., Ni, ... Nn)`` to
        ``(1, ..., 1, Ni, 1, ..., 1)``.  These sparse coordinate grids are
        intended to be use with :ref:`basics.broadcasting`.  When all
        coordinates are used in an expression, broadcasting still leads to a
        fully-dimensonal result array.

        Default is False.

    copy : bool, optional
        If False, a view into the original arrays are returned in order to
        conserve memory.  Default is True.  Please note that
        ``sparse=False, copy=False`` will likely return non-contiguous
        arrays.  Furthermore, more than one element of a broadcast array
        may refer to a single memory location.  If you need to write to the
        arrays, make copies first.

    Returns
    -------
    X1, X2,..., XN : tuple of ndarrays
        For vectors `x1`, `x2`,..., `xn` with lengths ``Ni=len(xi)``,
        returns ``(N1, N2, N3,..., Nn)`` shaped arrays if indexing='ij'
        or ``(N2, N1, N3,..., Nn)`` shaped arrays if indexing='xy'
        with the elements of `xi` repeated to fill the matrix along
        the first dimension for `x1`, the second for `x2` and so on.

    Notes
    -----
    This function supports both indexing conventions through the indexing
    keyword argument.  Giving the string 'ij' returns a meshgrid with
    matrix indexing, while 'xy' returns a meshgrid with Cartesian indexing.
    In the 2-D case with inputs of length M and N, the outputs are of shape
    (N, M) for 'xy' indexing and (M, N) for 'ij' indexing.  In the 3-D case
    with inputs of length M, N and P, outputs are of shape (N, M, P) for
    'xy' indexing and (M, N, P) for 'ij' indexing.  The difference is
    illustrated by the following code snippet::

        xv, yv = np.meshgrid(x, y, indexing='ij')
        for i in range(nx):
            for j in range(ny):
                # treat xv[i,j], yv[i,j]

        xv, yv = np.meshgrid(x, y, indexing='xy')
        for i in range(nx):
            for j in range(ny):
                # treat xv[j,i], yv[j,i]

    In the 1-D and 0-D case, the indexing and sparse keywords have no effect.

    See Also
    --------
    mgrid : Construct a multi-dimensional "meshgrid" using indexing notation.
    ogrid : Construct an open multi-dimensional "meshgrid" using indexing
            notation.
    :ref:`how-to-index`

    Examples
    --------
    >>> import numpy as np
    >>> nx, ny = (3, 2)
    >>> x = np.linspace(0, 1, nx)
    >>> y = np.linspace(0, 1, ny)
    >>> xv, yv = np.meshgrid(x, y)
    >>> xv
    array([[0. , 0.5, 1. ],
           [0. , 0.5, 1. ]])
    >>> yv
    array([[0.,  0.,  0.],
           [1.,  1.,  1.]])

    The result of `meshgrid` is a coordinate grid:

    >>> import matplotlib.pyplot as plt
    >>> plt.plot(xv, yv, marker='o', color='k', linestyle='none')
    >>> plt.show()

    You can create sparse output arrays to save memory and computation time.

    >>> xv, yv = np.meshgrid(x, y, sparse=True)
    >>> xv
    array([[0. ,  0.5,  1. ]])
    >>> yv
    array([[0.],
           [1.]])

    `meshgrid` is very useful to evaluate functions on a grid. If the
    function depends on all coordinates, both dense and sparse outputs can be
    used.

    >>> x = np.linspace(-5, 5, 101)
    >>> y = np.linspace(-5, 5, 101)
    >>> # full coordinate arrays
    >>> xx, yy = np.meshgrid(x, y)
    >>> zz = np.sqrt(xx**2 + yy**2)
    >>> xx.shape, yy.shape, zz.shape
    ((101, 101), (101, 101), (101, 101))
    >>> # sparse coordinate arrays
    >>> xs, ys = np.meshgrid(x, y, sparse=True)
    >>> zs = np.sqrt(xs**2 + ys**2)
    >>> xs.shape, ys.shape, zs.shape
    ((1, 101), (101, 1), (101, 101))
    >>> np.array_equal(zz, zs)
    True

    >>> h = plt.contourf(x, y, zs)
    >>> plt.axis('scaled')
    >>> plt.colorbar()
    >>> plt.show()
    """
    ndim = len(xi)

    if indexing not in ['xy', 'ij']:
        raise ValueError(
            "Valid values for `indexing` are 'xy' and 'ij'.")

    s0 = (1,) * ndim
    output = [np.asanyarray(x).reshape(s0[:i] + (-1,) + s0[i + 1:])
              for i, x in enumerate(xi)]

    if indexing == 'xy' and ndim > 1:
        # switch first and second axis
        output[0].shape = (1, -1) + s0[2:]
        output[1].shape = (-1, 1) + s0[2:]

    if not sparse:
        # Return the full N-D matrix (not only the 1-D vector)
        output = np.broadcast_arrays(*output, subok=True)

    if copy:
        output = tuple(x.copy() for x in output)

    return output


def _delete_dispatcher(arr, obj, axis=None):
    return (arr, obj)


@array_function_dispatch(_delete_dispatcher)
def delete(arr, obj, axis=None):
    """
    Return a new array with sub-arrays along an axis deleted. For a one
    dimensional array, this returns those entries not returned by
    `arr[obj]`.

    Parameters
    ----------
    arr : array_like
        Input array.
    obj : slice, int, array-like of ints or bools
        Indicate indices of sub-arrays to remove along the specified axis.

        .. versionchanged:: 1.19.0
            Boolean indices are now treated as a mask of elements to remove,
            rather than being cast to the integers 0 and 1.

    axis : int, optional
        The axis along which to delete the subarray defined by `obj`.
        If `axis` is None, `obj` is applied to the flattened array.

    Returns
    -------
    out : ndarray
        A copy of `arr` with the elements specified by `obj` removed. Note
        that `delete` does not occur in-place. If `axis` is None, `out` is
        a flattened array.

    See Also
    --------
    insert : Insert elements into an array.
    append : Append elements at the end of an array.

    Notes
    -----
    Often it is preferable to use a boolean mask. For example:

    >>> arr = np.arange(12) + 1
    >>> mask = np.ones(len(arr), dtype=bool)
    >>> mask[[0,2,4]] = False
    >>> result = arr[mask,...]

    Is equivalent to ``np.delete(arr, [0,2,4], axis=0)``, but allows further
    use of `mask`.

    Examples
    --------
    >>> import numpy as np
    >>> arr = np.array([[1,2,3,4], [5,6,7,8], [9,10,11,12]])
    >>> arr
    array([[ 1,  2,  3,  4],
           [ 5,  6,  7,  8],
           [ 9, 10, 11, 12]])
    >>> np.delete(arr, 1, 0)
    array([[ 1,  2,  3,  4],
           [ 9, 10, 11, 12]])

    >>> np.delete(arr, np.s_[::2], 1)
    array([[ 2,  4],
           [ 6,  8],
           [10, 12]])
    >>> np.delete(arr, [1,3,5], None)
    array([ 1,  3,  5,  7,  8,  9, 10, 11, 12])

    """
    conv = _array_converter(arr)
    arr, = conv.as_arrays(subok=False)

    ndim = arr.ndim
    arrorder = 'F' if arr.flags.fnc else 'C'
    if axis is None:
        if ndim != 1:
            arr = arr.ravel()
        # needed for np.matrix, which is still not 1d after being ravelled
        ndim = arr.ndim
        axis = ndim - 1
    else:
        axis = normalize_axis_index(axis, ndim)

    slobj = [slice(None)]*ndim
    N = arr.shape[axis]
    newshape = list(arr.shape)

    if isinstance(obj, slice):
        start, stop, step = obj.indices(N)
        xr = range(start, stop, step)
        numtodel = len(xr)

        if numtodel <= 0:
            return conv.wrap(arr.copy(order=arrorder), to_scalar=False)

        # Invert if step is negative:
        if step < 0:
            step = -step
            start = xr[-1]
            stop = xr[0] + 1

        newshape[axis] -= numtodel
        new = empty(newshape, arr.dtype, arrorder)
        # copy initial chunk
        if start == 0:
            pass
        else:
            slobj[axis] = slice(None, start)
            new[tuple(slobj)] = arr[tuple(slobj)]
        # copy end chunk
        if stop == N:
            pass
        else:
            slobj[axis] = slice(stop-numtodel, None)
            slobj2 = [slice(None)]*ndim
            slobj2[axis] = slice(stop, None)
            new[tuple(slobj)] = arr[tuple(slobj2)]
        # copy middle pieces
        if step == 1:
            pass
        else:  # use array indexing.
            keep = ones(stop-start, dtype=bool)
            keep[:stop-start:step] = False
            slobj[axis] = slice(start, stop-numtodel)
            slobj2 = [slice(None)]*ndim
            slobj2[axis] = slice(start, stop)
            arr = arr[tuple(slobj2)]
            slobj2[axis] = keep
            new[tuple(slobj)] = arr[tuple(slobj2)]

        return conv.wrap(new, to_scalar=False)

    if isinstance(obj, (int, integer)) and not isinstance(obj, bool):
        single_value = True
    else:
        single_value = False
        _obj = obj
        obj = np.asarray(obj)
        # `size == 0` to allow empty lists similar to indexing, but (as there)
        # is really too generic:
        if obj.size == 0 and not isinstance(_obj, np.ndarray):
            obj = obj.astype(intp)
        elif obj.size == 1 and obj.dtype.kind in "ui":
            # For a size 1 integer array we can use the single-value path
            # (most dtypes, except boolean, should just fail later).
            obj = obj.item()
            single_value = True

    if single_value:
        # optimization for a single value
        if (obj < -N or obj >= N):
            raise IndexError(
                "index %i is out of bounds for axis %i with "
                "size %i" % (obj, axis, N))
        if (obj < 0):
            obj += N
        newshape[axis] -= 1
        new = empty(newshape, arr.dtype, arrorder)
        slobj[axis] = slice(None, obj)
        new[tuple(slobj)] = arr[tuple(slobj)]
        slobj[axis] = slice(obj, None)
        slobj2 = [slice(None)]*ndim
        slobj2[axis] = slice(obj+1, None)
        new[tuple(slobj)] = arr[tuple(slobj2)]
    else:
        if obj.dtype == bool:
            if obj.shape != (N,):
                raise ValueError('boolean array argument obj to delete '
                                 'must be one dimensional and match the axis '
                                 'length of {}'.format(N))

            # optimization, the other branch is slower
            keep = ~obj
        else:
            keep = ones(N, dtype=bool)
            keep[obj,] = False

        slobj[axis] = keep
        new = arr[tuple(slobj)]

    return conv.wrap(new, to_scalar=False)


def _insert_dispatcher(arr, obj, values, axis=None):
    return (arr, obj, values)


@array_function_dispatch(_insert_dispatcher)
def insert(arr, obj, values, axis=None):
    """
    Insert values along the given axis before the given indices.

    Parameters
    ----------
    arr : array_like
        Input array.
    obj : slice, int, array-like of ints or bools
        Object that defines the index or indices before which `values` is
        inserted.

        .. versionchanged:: 2.1.2
            Boolean indices are now treated as a mask of elements to insert,
            rather than being cast to the integers 0 and 1.

        Support for multiple insertions when `obj` is a single scalar or a
        sequence with one element (similar to calling insert multiple
        times).
    values : array_like
        Values to insert into `arr`. If the type of `values` is different
        from that of `arr`, `values` is converted to the type of `arr`.
        `values` should be shaped so that ``arr[...,obj,...] = values``
        is legal.
    axis : int, optional
        Axis along which to insert `values`.  If `axis` is None then `arr`
        is flattened first.

    Returns
    -------
    out : ndarray
        A copy of `arr` with `values` inserted.  Note that `insert`
        does not occur in-place: a new array is returned. If
        `axis` is None, `out` is a flattened array.

    See Also
    --------
    append : Append elements at the end of an array.
    concatenate : Join a sequence of arrays along an existing axis.
    delete : Delete elements from an array.

    Notes
    -----
    Note that for higher dimensional inserts ``obj=0`` behaves very different
    from ``obj=[0]`` just like ``arr[:,0,:] = values`` is different from
    ``arr[:,[0],:] = values``. This is because of the difference between basic
    and advanced :ref:`indexing <basics.indexing>`.

    Examples
    --------
    >>> import numpy as np
    >>> a = np.arange(6).reshape(3, 2)
    >>> a
    array([[0, 1],
           [2, 3],
           [4, 5]])
    >>> np.insert(a, 1, 6)
    array([0, 6, 1, 2, 3, 4, 5])
    >>> np.insert(a, 1, 6, axis=1)
    array([[0, 6, 1],
           [2, 6, 3],
           [4, 6, 5]])

    Difference between sequence and scalars,
    showing how ``obj=[1]`` behaves different from ``obj=1``:

    >>> np.insert(a, [1], [[7],[8],[9]], axis=1)
    array([[0, 7, 1],
           [2, 8, 3],
           [4, 9, 5]])
    >>> np.insert(a, 1, [[7],[8],[9]], axis=1)
    array([[0, 7, 8, 9, 1],
           [2, 7, 8, 9, 3],
           [4, 7, 8, 9, 5]])
    >>> np.array_equal(np.insert(a, 1, [7, 8, 9], axis=1),
    ...                np.insert(a, [1], [[7],[8],[9]], axis=1))
    True

    >>> b = a.flatten()
    >>> b
    array([0, 1, 2, 3, 4, 5])
    >>> np.insert(b, [2, 2], [6, 7])
    array([0, 1, 6, 7, 2, 3, 4, 5])

    >>> np.insert(b, slice(2, 4), [7, 8])
    array([0, 1, 7, 2, 8, 3, 4, 5])

    >>> np.insert(b, [2, 2], [7.13, False]) # type casting
    array([0, 1, 7, 0, 2, 3, 4, 5])

    >>> x = np.arange(8).reshape(2, 4)
    >>> idx = (1, 3)
    >>> np.insert(x, idx, 999, axis=1)
    array([[  0, 999,   1,   2, 999,   3],
           [  4, 999,   5,   6, 999,   7]])

    """
    conv = _array_converter(arr)
    arr, = conv.as_arrays(subok=False)

    ndim = arr.ndim
    arrorder = 'F' if arr.flags.fnc else 'C'
    if axis is None:
        if ndim != 1:
            arr = arr.ravel()
        # needed for np.matrix, which is still not 1d after being ravelled
        ndim = arr.ndim
        axis = ndim - 1
    else:
        axis = normalize_axis_index(axis, ndim)
    slobj = [slice(None)]*ndim
    N = arr.shape[axis]
    newshape = list(arr.shape)

    if isinstance(obj, slice):
        # turn it into a range object
        indices = arange(*obj.indices(N), dtype=intp)
    else:
        # need to copy obj, because indices will be changed in-place
        indices = np.array(obj)
        if indices.dtype == bool:
            if obj.ndim != 1:
                raise ValueError('boolean array argument obj to insert '
                                'must be one dimensional')
            indices = np.flatnonzero(obj)
        elif indices.ndim > 1:
            raise ValueError(
                "index array argument obj to insert must be one dimensional "
                "or scalar")
    if indices.size == 1:
        index = indices.item()
        if index < -N or index > N:
            raise IndexError(f"index {obj} is out of bounds for axis {axis} "
                             f"with size {N}")
        if (index < 0):
            index += N

        # There are some object array corner cases here, but we cannot avoid
        # that:
        values = array(values, copy=None, ndmin=arr.ndim, dtype=arr.dtype)
        if indices.ndim == 0:
            # broadcasting is very different here, since a[:,0,:] = ... behaves
            # very different from a[:,[0],:] = ...! This changes values so that
            # it works likes the second case. (here a[:,0:1,:])
            values = np.moveaxis(values, 0, axis)
        numnew = values.shape[axis]
        newshape[axis] += numnew
        new = empty(newshape, arr.dtype, arrorder)
        slobj[axis] = slice(None, index)
        new[tuple(slobj)] = arr[tuple(slobj)]
        slobj[axis] = slice(index, index+numnew)
        new[tuple(slobj)] = values
        slobj[axis] = slice(index+numnew, None)
        slobj2 = [slice(None)] * ndim
        slobj2[axis] = slice(index, None)
        new[tuple(slobj)] = arr[tuple(slobj2)]

        return conv.wrap(new, to_scalar=False)

    elif indices.size == 0 and not isinstance(obj, np.ndarray):
        # Can safely cast the empty list to intp
        indices = indices.astype(intp)

    indices[indices < 0] += N

    numnew = len(indices)
    order = indices.argsort(kind='mergesort')   # stable sort
    indices[order] += np.arange(numnew)

    newshape[axis] += numnew
    old_mask = ones(newshape[axis], dtype=bool)
    old_mask[indices] = False

    new = empty(newshape, arr.dtype, arrorder)
    slobj2 = [slice(None)]*ndim
    slobj[axis] = indices
    slobj2[axis] = old_mask
    new[tuple(slobj)] = values
    new[tuple(slobj2)] = arr

    return conv.wrap(new, to_scalar=False)


def _append_dispatcher(arr, values, axis=None):
    return (arr, values)


@array_function_dispatch(_append_dispatcher)
def append(arr, values, axis=None):
    """
    Append values to the end of an array.

    Parameters
    ----------
    arr : array_like
        Values are appended to a copy of this array.
    values : array_like
        These values are appended to a copy of `arr`.  It must be of the
        correct shape (the same shape as `arr`, excluding `axis`).  If
        `axis` is not specified, `values` can be any shape and will be
        flattened before use.
    axis : int, optional
        The axis along which `values` are appended.  If `axis` is not
        given, both `arr` and `values` are flattened before use.

    Returns
    -------
    append : ndarray
        A copy of `arr` with `values` appended to `axis`.  Note that
        `append` does not occur in-place: a new array is allocated and
        filled.  If `axis` is None, `out` is a flattened array.

    See Also
    --------
    insert : Insert elements into an array.
    delete : Delete elements from an array.

    Examples
    --------
    >>> import numpy as np
    >>> np.append([1, 2, 3], [[4, 5, 6], [7, 8, 9]])
    array([1, 2, 3, ..., 7, 8, 9])

    When `axis` is specified, `values` must have the correct shape.

    >>> np.append([[1, 2, 3], [4, 5, 6]], [[7, 8, 9]], axis=0)
    array([[1, 2, 3],
           [4, 5, 6],
           [7, 8, 9]])

    >>> np.append([[1, 2, 3], [4, 5, 6]], [7, 8, 9], axis=0)
    Traceback (most recent call last):
        ...
    ValueError: all the input arrays must have same number of dimensions, but
    the array at index 0 has 2 dimension(s) and the array at index 1 has 1
    dimension(s)

    >>> a = np.array([1, 2], dtype=int)
    >>> c = np.append(a, [])
    >>> c
    array([1., 2.])
    >>> c.dtype
    float64

    Default dtype for empty ndarrays is `float64` thus making the output of dtype
    `float64` when appended with dtype `int64`

    """
    arr = asanyarray(arr)
    if axis is None:
        if arr.ndim != 1:
            arr = arr.ravel()
        values = ravel(values)
        axis = arr.ndim-1
    return concatenate((arr, values), axis=axis)


def _digitize_dispatcher(x, bins, right=None):
    return (x, bins)


@array_function_dispatch(_digitize_dispatcher)
def digitize(x, bins, right=False):
    """
    Return the indices of the bins to which each value in input array belongs.

    =========  =============  ============================
    `right`    order of bins  returned index `i` satisfies
    =========  =============  ============================
    ``False``  increasing     ``bins[i-1] <= x < bins[i]``
    ``True``   increasing     ``bins[i-1] < x <= bins[i]``
    ``False``  decreasing     ``bins[i-1] > x >= bins[i]``
    ``True``   decreasing     ``bins[i-1] >= x > bins[i]``
    =========  =============  ============================

    If values in `x` are beyond the bounds of `bins`, 0 or ``len(bins)`` is
    returned as appropriate.

    Parameters
    ----------
    x : array_like
        Input array to be binned. Prior to NumPy 1.10.0, this array had to
        be 1-dimensional, but can now have any shape.
    bins : array_like
        Array of bins. It has to be 1-dimensional and monotonic.
    right : bool, optional
        Indicating whether the intervals include the right or the left bin
        edge. Default behavior is (right==False) indicating that the interval
        does not include the right edge. The left bin end is open in this
        case, i.e., bins[i-1] <= x < bins[i] is the default behavior for
        monotonically increasing bins.

    Returns
    -------
    indices : ndarray of ints
        Output array of indices, of same shape as `x`.

    Raises
    ------
    ValueError
        If `bins` is not monotonic.
    TypeError
        If the type of the input is complex.

    See Also
    --------
    bincount, histogram, unique, searchsorted

    Notes
    -----
    If values in `x` are such that they fall outside the bin range,
    attempting to index `bins` with the indices that `digitize` returns
    will result in an IndexError.

    .. versionadded:: 1.10.0

    `numpy.digitize` is  implemented in terms of `numpy.searchsorted`.
    This means that a binary search is used to bin the values, which scales
    much better for larger number of bins than the previous linear search.
    It also removes the requirement for the input array to be 1-dimensional.

    For monotonically *increasing* `bins`, the following are equivalent::

        np.digitize(x, bins, right=True)
        np.searchsorted(bins, x, side='left')

    Note that as the order of the arguments are reversed, the side must be too.
    The `searchsorted` call is marginally faster, as it does not do any
    monotonicity checks. Perhaps more importantly, it supports all dtypes.

    Examples
    --------
    >>> import numpy as np
    >>> x = np.array([0.2, 6.4, 3.0, 1.6])
    >>> bins = np.array([0.0, 1.0, 2.5, 4.0, 10.0])
    >>> inds = np.digitize(x, bins)
    >>> inds
    array([1, 4, 3, 2])
    >>> for n in range(x.size):
    ...   print(bins[inds[n]-1], "<=", x[n], "<", bins[inds[n]])
    ...
    0.0 <= 0.2 < 1.0
    4.0 <= 6.4 < 10.0
    2.5 <= 3.0 < 4.0
    1.0 <= 1.6 < 2.5

    >>> x = np.array([1.2, 10.0, 12.4, 15.5, 20.])
    >>> bins = np.array([0, 5, 10, 15, 20])
    >>> np.digitize(x,bins,right=True)
    array([1, 2, 3, 4, 4])
    >>> np.digitize(x,bins,right=False)
    array([1, 3, 3, 4, 5])
    """
    x = _nx.asarray(x)
    bins = _nx.asarray(bins)

    # here for compatibility, searchsorted below is happy to take this
    if np.issubdtype(x.dtype, _nx.complexfloating):
        raise TypeError("x may not be complex")

    mono = _monotonicity(bins)
    if mono == 0:
        raise ValueError("bins must be monotonically increasing or decreasing")

    # this is backwards because the arguments below are swapped
    side = 'left' if right else 'right'
    if mono == -1:
        # reverse the bins, and invert the results
        return len(bins) - _nx.searchsorted(bins[::-1], x, side=side)
    else:
        return _nx.searchsorted(bins, x, side=side)
```
