## Supplementary software v0.2.1 for "Virtual control arms for paediatric myopia trials: external validation of axial-elongation models": _function_base_impl.pyi

```
# ruff: noqa: ANN401
from collections.abc import Callable, Iterable, Sequence
from typing import (
    Any,
    Concatenate,
    ParamSpec,
    Protocol,
    SupportsIndex,
    SupportsInt,
    TypeAlias,
    TypeVar,
    overload,
    type_check_only,
)
from typing import Literal as L

from _typeshed import Incomplete
from typing_extensions import TypeIs, deprecated

import numpy as np
from numpy import (
    _OrderKACF,
    bool_,
    complex128,
    complexfloating,
    datetime64,
    float64,
    floating,
    generic,
    integer,
    intp,
    object_,
    timedelta64,
    vectorize,
)
from numpy._core.multiarray import bincount
from numpy._globals import _NoValueType
from numpy._typing import (
    ArrayLike,
    DTypeLike,
    NDArray,
    _ArrayLike,
    _ArrayLikeBool_co,
    _ArrayLikeComplex_co,
    _ArrayLikeDT64_co,
    _ArrayLikeFloat_co,
    _ArrayLikeInt_co,
    _ArrayLikeNumber_co,
    _ArrayLikeObject_co,
    _ArrayLikeTD64_co,
    _ComplexLike_co,
    _DTypeLike,
    _FloatLike_co,
    _NestedSequence,
    _NumberLike_co,
    _ScalarLike_co,
    _ShapeLike,
)

__all__ = [
    "select",
    "piecewise",
    "trim_zeros",
    "copy",
    "iterable",
    "percentile",
    "diff",
    "gradient",
    "angle",
    "unwrap",
    "sort_complex",
    "flip",
    "rot90",
    "extract",
    "place",
    "vectorize",
    "asarray_chkfinite",
    "average",
    "bincount",
    "digitize",
    "cov",
    "corrcoef",
    "median",
    "sinc",
    "hamming",
    "hanning",
    "bartlett",
    "blackman",
    "kaiser",
    "trapezoid",
    "trapz",
    "i0",
    "meshgrid",
    "delete",
    "insert",
    "append",
    "interp",
    "quantile",
]

_T = TypeVar("_T")
_T_co = TypeVar("_T_co", covariant=True)
# The `{}ss` suffix refers to the Python 3.12 syntax: `**P`
_Pss = ParamSpec("_Pss")
_SCT = TypeVar("_SCT", bound=generic)
_ArrayType = TypeVar("_ArrayType", bound=NDArray[Any])

_2Tuple: TypeAlias = tuple[_T, _T]

@type_check_only
class _TrimZerosSequence(Protocol[_T_co]):
    def __len__(self, /) -> int: ...
    @overload
    def __getitem__(self, key: int, /) -> object: ...
    @overload
    def __getitem__(self, key: slice, /) -> _T_co: ...

###

@overload
def rot90(
    m: _ArrayLike[_SCT],
    k: int = ...,
    axes: tuple[int, int] = ...,
) -> NDArray[_SCT]: ...
@overload
def rot90(
    m: ArrayLike,
    k: int = ...,
    axes: tuple[int, int] = ...,
) -> NDArray[Any]: ...

@overload
def flip(m: _SCT, axis: None = ...) -> _SCT: ...
@overload
def flip(m: _ScalarLike_co, axis: None = ...) -> Any: ...
@overload
def flip(m: _ArrayLike[_SCT], axis: None | _ShapeLike = ...) -> NDArray[_SCT]: ...
@overload
def flip(m: ArrayLike, axis: None | _ShapeLike = ...) -> NDArray[Any]: ...

def iterable(y: object) -> TypeIs[Iterable[Any]]: ...

@overload
def average(
    a: _ArrayLikeFloat_co,
    axis: None = None,
    weights: _ArrayLikeFloat_co | None = None,
    returned: L[False] = False,
    *,
    keepdims: L[False] | _NoValueType = ...,
) -> floating: ...
@overload
def average(
    a: _ArrayLikeFloat_co,
    axis: None = None,
    weights: _ArrayLikeFloat_co | None = None,
    *,
    returned: L[True],
    keepdims: L[False] | _NoValueType = ...,
) -> _2Tuple[floating]: ...
@overload
def average(
    a: _ArrayLikeComplex_co,
    axis: None = None,
    weights: _ArrayLikeComplex_co | None = None,
    returned: L[False] = False,
    *,
    keepdims: L[False] | _NoValueType = ...,
) -> complexfloating: ...
@overload
def average(
    a: _ArrayLikeComplex_co,
    axis: None = None,
    weights: _ArrayLikeComplex_co | None = None,
    *,
    returned: L[True],
    keepdims: L[False] | _NoValueType = ...,
) -> _2Tuple[complexfloating]: ...
@overload
def average(
    a: _ArrayLikeComplex_co | _ArrayLikeObject_co,
    axis: _ShapeLike | None = None,
    weights: object | None = None,
    *,
    returned: L[True],
    keepdims: bool | bool_ | _NoValueType = ...,
) -> _2Tuple[Incomplete]: ...
@overload
def average(
    a: _ArrayLikeComplex_co | _ArrayLikeObject_co,
    axis: _ShapeLike | None = None,
    weights: object | None = None,
    returned: bool | bool_ = False,
    *,
    keepdims: bool | bool_ | _NoValueType = ...,
) -> Incomplete: ...

@overload
def asarray_chkfinite(
    a: _ArrayLike[_SCT],
    dtype: None = ...,
    order: _OrderKACF = ...,
) -> NDArray[_SCT]: ...
@overload
def asarray_chkfinite(
    a: object,
    dtype: None = ...,
    order: _OrderKACF = ...,
) -> NDArray[Any]: ...
@overload
def asarray_chkfinite(
    a: Any,
    dtype: _DTypeLike[_SCT],
    order: _OrderKACF = ...,
) -> NDArray[_SCT]: ...
@overload
def asarray_chkfinite(
    a: Any,
    dtype: DTypeLike,
    order: _OrderKACF = ...,
) -> NDArray[Any]: ...

@overload
def piecewise(
    x: _ArrayLike[_SCT],
    condlist: _ArrayLike[bool_] | Sequence[_ArrayLikeBool_co],
    funclist: Sequence[
        Callable[Concatenate[NDArray[_SCT], _Pss], NDArray[_SCT | Any]]
        | _SCT | object
    ],
    /,
    *args: _Pss.args,
    **kw: _Pss.kwargs,
) -> NDArray[_SCT]: ...
@overload
def piecewise(
    x: ArrayLike,
    condlist: _ArrayLike[bool_] | Sequence[_ArrayLikeBool_co],
    funclist: Sequence[
        Callable[Concatenate[NDArray[Any], _Pss], NDArray[Any]]
        | object
    ],
    /,
    *args: _Pss.args,
    **kw: _Pss.kwargs,
) -> NDArray[Any]: ...

def select(
    condlist: Sequence[ArrayLike],
    choicelist: Sequence[ArrayLike],
    default: ArrayLike = ...,
) -> NDArray[Any]: ...

@overload
def copy(
    a: _ArrayType,
    order: _OrderKACF,
    subok: L[True],
) -> _ArrayType: ...
@overload
def copy(
    a: _ArrayType,
    order: _OrderKACF = ...,
    *,
    subok: L[True],
) -> _ArrayType: ...
@overload
def copy(
    a: _ArrayLike[_SCT],
    order: _OrderKACF = ...,
    subok: L[False] = ...,
) -> NDArray[_SCT]: ...
@overload
def copy(
    a: ArrayLike,
    order: _OrderKACF = ...,
    subok: L[False] = ...,
) -> NDArray[Any]: ...

def gradient(
    f: ArrayLike,
    *varargs: ArrayLike,
    axis: None | _ShapeLike = ...,
    edge_order: L[1, 2] = ...,
) -> Any: ...

@overload
def diff(
    a: _T,
    n: L[0],
    axis: SupportsIndex = ...,
    prepend: ArrayLike = ...,
    append: ArrayLike = ...,
) -> _T: ...
@overload
def diff(
    a: ArrayLike,
    n: int = ...,
    axis: SupportsIndex = ...,
    prepend: ArrayLike = ...,
    append: ArrayLike = ...,
) -> NDArray[Any]: ...

@overload  # float scalar
def interp(
    x: _FloatLike_co,
    xp: _ArrayLikeFloat_co,
    fp: _ArrayLikeFloat_co,
    left: _FloatLike_co | None = None,
    right: _FloatLike_co | None = None,
    period: _FloatLike_co | None = None,
) -> float64: ...
@overload  # float array
def interp(
    x: NDArray[floating | integer | np.bool] | _NestedSequence[_FloatLike_co],
    xp: _ArrayLikeFloat_co,
    fp: _ArrayLikeFloat_co,
    left: _FloatLike_co | None = None,
    right: _FloatLike_co | None = None,
    period: _FloatLike_co | None = None,
) -> NDArray[float64]: ...
@overload  # float scalar or array
def interp(
    x: _ArrayLikeFloat_co,
    xp: _ArrayLikeFloat_co,
    fp: _ArrayLikeFloat_co,
    left: _FloatLike_co | None = None,
    right: _FloatLike_co | None = None,
    period: _FloatLike_co | None = None,
) -> NDArray[float64] | float64: ...
@overload  # complex scalar
def interp(
    x: _FloatLike_co,
    xp: _ArrayLikeFloat_co,
    fp: _ArrayLike[complexfloating],
    left: _NumberLike_co | None = None,
    right: _NumberLike_co | None = None,
    period: _FloatLike_co | None = None,
) -> complex128: ...
@overload  # complex or float scalar
def interp(
    x: _FloatLike_co,
    xp: _ArrayLikeFloat_co,
    fp: Sequence[complex | complexfloating],
    left: _NumberLike_co | None = None,
    right: _NumberLike_co | None = None,
    period: _FloatLike_co | None = None,
) -> complex128 | float64: ...
@overload  # complex array
def interp(
    x: NDArray[floating | integer | np.bool] | _NestedSequence[_FloatLike_co],
    xp: _ArrayLikeFloat_co,
    fp: _ArrayLike[complexfloating],
    left: _NumberLike_co | None = None,
    right: _NumberLike_co | None = None,
    period: _FloatLike_co | None = None,
) -> NDArray[complex128]: ...
@overload  # complex or float array
def interp(
    x: NDArray[floating | integer | np.bool] | _NestedSequence[_FloatLike_co],
    xp: _ArrayLikeFloat_co,
    fp: Sequence[complex | complexfloating],
    left: _NumberLike_co | None = None,
    right: _NumberLike_co | None = None,
    period: _FloatLike_co | None = None,
) -> NDArray[complex128 | float64]: ...
@overload  # complex scalar or array
def interp(
    x: _ArrayLikeFloat_co,
    xp: _ArrayLikeFloat_co,
    fp: _ArrayLike[complexfloating],
    left: _NumberLike_co | None = None,
    right: _NumberLike_co | None = None,
    period: _FloatLike_co | None = None,
) -> NDArray[complex128] | complex128: ...
@overload  # complex or float scalar or array
def interp(
    x: _ArrayLikeFloat_co,
    xp: _ArrayLikeFloat_co,
    fp: _ArrayLikeNumber_co,
    left: _NumberLike_co | None = None,
    right: _NumberLike_co | None = None,
    period: _FloatLike_co | None = None,
) -> NDArray[complex128 | float64] | complex128 | float64: ...

@overload
def angle(z: _ComplexLike_co, deg: bool = ...) -> floating[Any]: ...
@overload
def angle(z: object_, deg: bool = ...) -> Any: ...
@overload
def angle(z: _ArrayLikeComplex_co, deg: bool = ...) -> NDArray[floating[Any]]: ...
@overload
def angle(z: _ArrayLikeObject_co, deg: bool = ...) -> NDArray[object_]: ...

@overload
def unwrap(
    p: _ArrayLikeFloat_co,
    discont: None | float = ...,
    axis: int = ...,
    *,
    period: float = ...,
) -> NDArray[floating[Any]]: ...
@overload
def unwrap(
    p: _ArrayLikeObject_co,
    discont: None | float = ...,
    axis: int = ...,
    *,
    period: float = ...,
) -> NDArray[object_]: ...

def sort_complex(a: ArrayLike) -> NDArray[complexfloating[Any, Any]]: ...

def trim_zeros(
    filt: _TrimZerosSequence[_T],
    trim: L["f", "b", "fb", "bf"] = ...,
) -> _T: ...

@overload
def extract(condition: ArrayLike, arr: _ArrayLike[_SCT]) -> NDArray[_SCT]: ...
@overload
def extract(condition: ArrayLike, arr: ArrayLike) -> NDArray[Any]: ...

def place(arr: NDArray[Any], mask: ArrayLike, vals: Any) -> None: ...

@overload
def cov(
    m: _ArrayLikeFloat_co,
    y: None | _ArrayLikeFloat_co = ...,
    rowvar: bool = ...,
    bias: bool = ...,
    ddof: None | SupportsIndex | SupportsInt = ...,
    fweights: None | ArrayLike = ...,
    aweights: None | ArrayLike = ...,
    *,
    dtype: None = ...,
) -> NDArray[floating[Any]]: ...
@overload
def cov(
    m: _ArrayLikeComplex_co,
    y: None | _ArrayLikeComplex_co = ...,
    rowvar: bool = ...,
    bias: bool = ...,
    ddof: None | SupportsIndex | SupportsInt = ...,
    fweights: None | ArrayLike = ...,
    aweights: None | ArrayLike = ...,
    *,
    dtype: None = ...,
) -> NDArray[complexfloating[Any, Any]]: ...
@overload
def cov(
    m: _ArrayLikeComplex_co,
    y: None | _ArrayLikeComplex_co = ...,
    rowvar: bool = ...,
    bias: bool = ...,
    ddof: None | SupportsIndex | SupportsInt = ...,
    fweights: None | ArrayLike = ...,
    aweights: None | ArrayLike = ...,
    *,
    dtype: _DTypeLike[_SCT],
) -> NDArray[_SCT]: ...
@overload
def cov(
    m: _ArrayLikeComplex_co,
    y: None | _ArrayLikeComplex_co = ...,
    rowvar: bool = ...,
    bias: bool = ...,
    ddof: None | SupportsIndex | SupportsInt = ...,
    fweights: None | ArrayLike = ...,
    aweights: None | ArrayLike = ...,
    *,
    dtype: DTypeLike,
) -> NDArray[Any]: ...

# NOTE `bias` and `ddof` are deprecated and ignored
@overload
def corrcoef(
    m: _ArrayLikeFloat_co,
    y: _ArrayLikeFloat_co | None = None,
    rowvar: bool = True,
    bias: _NoValueType = ...,
    ddof: _NoValueType = ...,
    *,
    dtype: None = None,
) -> NDArray[floating]: ...
@overload
def corrcoef(
    m: _ArrayLikeComplex_co,
    y: _ArrayLikeComplex_co | None = None,
    rowvar: bool = True,
    bias: _NoValueType = ...,
    ddof: _NoValueType = ...,
    *,
    dtype: None = None,
) -> NDArray[complexfloating]: ...
@overload
def corrcoef(
    m: _ArrayLikeComplex_co,
    y: _ArrayLikeComplex_co | None = None,
    rowvar: bool = True,
    bias: _NoValueType = ...,
    ddof: _NoValueType = ...,
    *,
    dtype: _DTypeLike[_SCT],
) -> NDArray[_SCT]: ...
@overload
def corrcoef(
    m: _ArrayLikeComplex_co,
    y: _ArrayLikeComplex_co | None = None,
    rowvar: bool = True,
    bias: _NoValueType = ...,
    ddof: _NoValueType = ...,
    *,
    dtype: DTypeLike | None = None,
) -> NDArray[Any]: ...

def blackman(M: _FloatLike_co) -> NDArray[floating[Any]]: ...

def bartlett(M: _FloatLike_co) -> NDArray[floating[Any]]: ...

def hanning(M: _FloatLike_co) -> NDArray[floating[Any]]: ...

def hamming(M: _FloatLike_co) -> NDArray[floating[Any]]: ...

def i0(x: _ArrayLikeFloat_co) -> NDArray[floating[Any]]: ...

def kaiser(
    M: _FloatLike_co,
    beta: _FloatLike_co,
) -> NDArray[floating[Any]]: ...

@overload
def sinc(x: _FloatLike_co) -> floating[Any]: ...
@overload
def sinc(x: _ComplexLike_co) -> complexfloating[Any, Any]: ...
@overload
def sinc(x: _ArrayLikeFloat_co) -> NDArray[floating[Any]]: ...
@overload
def sinc(x: _ArrayLikeComplex_co) -> NDArray[complexfloating[Any, Any]]: ...

@overload
def median(
    a: _ArrayLikeFloat_co,
    axis: None = ...,
    out: None = ...,
    overwrite_input: bool = ...,
    keepdims: L[False] = ...,
) -> floating[Any]: ...
@overload
def median(
    a: _ArrayLikeComplex_co,
    axis: None = ...,
    out: None = ...,
    overwrite_input: bool = ...,
    keepdims: L[False] = ...,
) -> complexfloating[Any, Any]: ...
@overload
def median(
    a: _ArrayLikeTD64_co,
    axis: None = ...,
    out: None = ...,
    overwrite_input: bool = ...,
    keepdims: L[False] = ...,
) -> timedelta64: ...
@overload
def median(
    a: _ArrayLikeObject_co,
    axis: None = ...,
    out: None = ...,
    overwrite_input: bool = ...,
    keepdims: L[False] = ...,
) -> Any: ...
@overload
def median(
    a: _ArrayLikeFloat_co | _ArrayLikeComplex_co | _ArrayLikeTD64_co | _ArrayLikeObject_co,
    axis: None | _ShapeLike = ...,
    out: None = ...,
    overwrite_input: bool = ...,
    keepdims: bool = ...,
) -> Any: ...
@overload
def median(
    a: _ArrayLikeFloat_co | _ArrayLikeComplex_co | _ArrayLikeTD64_co | _ArrayLikeObject_co,
    axis: None | _ShapeLike,
    out: _ArrayType,
    overwrite_input: bool = ...,
    keepdims: bool = ...,
) -> _ArrayType: ...
@overload
def median(
    a: _ArrayLikeFloat_co | _ArrayLikeComplex_co | _ArrayLikeTD64_co | _ArrayLikeObject_co,
    axis: None | _ShapeLike = ...,
    *,
    out: _ArrayType,
    overwrite_input: bool = ...,
    keepdims: bool = ...,
) -> _ArrayType: ...

_MethodKind = L[
    "inverted_cdf",
    "averaged_inverted_cdf",
    "closest_observation",
    "interpolated_inverted_cdf",
    "hazen",
    "weibull",
    "linear",
    "median_unbiased",
    "normal_unbiased",
    "lower",
    "higher",
    "midpoint",
    "nearest",
]

@overload
def percentile(
    a: _ArrayLikeFloat_co,
    q: _FloatLike_co,
    axis: None = ...,
    out: None = ...,
    overwrite_input: bool = ...,
    method: _MethodKind = ...,
    keepdims: L[False] = ...,
    *,
    weights: None | _ArrayLikeFloat_co = ...,
) -> floating[Any]: ...
@overload
def percentile(
    a: _ArrayLikeComplex_co,
    q: _FloatLike_co,
    axis: None = ...,
    out: None = ...,
    overwrite_input: bool = ...,
    method: _MethodKind = ...,
    keepdims: L[False] = ...,
    *,
    weights: None | _ArrayLikeFloat_co = ...,
) -> complexfloating[Any, Any]: ...
@overload
def percentile(
    a: _ArrayLikeTD64_co,
    q: _FloatLike_co,
    axis: None = ...,
    out: None = ...,
    overwrite_input: bool = ...,
    method: _MethodKind = ...,
    keepdims: L[False] = ...,
    *,
    weights: None | _ArrayLikeFloat_co = ...,
) -> timedelta64: ...
@overload
def percentile(
    a: _ArrayLikeDT64_co,
    q: _FloatLike_co,
    axis: None = ...,
    out: None = ...,
    overwrite_input: bool = ...,
    method: _MethodKind = ...,
    keepdims: L[False] = ...,
    *,
    weights: None | _ArrayLikeFloat_co = ...,
) -> datetime64: ...
@overload
def percentile(
    a: _ArrayLikeObject_co,
    q: _FloatLike_co,
    axis: None = ...,
    out: None = ...,
    overwrite_input: bool = ...,
    method: _MethodKind = ...,
    keepdims: L[False] = ...,
    *,
    weights: None | _ArrayLikeFloat_co = ...,
) -> Any: ...
@overload
def percentile(
    a: _ArrayLikeFloat_co,
    q: _ArrayLikeFloat_co,
    axis: None = ...,
    out: None = ...,
    overwrite_input: bool = ...,
    method: _MethodKind = ...,
    keepdims: L[False] = ...,
    *,
    weights: None | _ArrayLikeFloat_co = ...,
) -> NDArray[floating[Any]]: ...
@overload
def percentile(
    a: _ArrayLikeComplex_co,
    q: _ArrayLikeFloat_co,
    axis: None = ...,
    out: None = ...,
    overwrite_input: bool = ...,
    method: _MethodKind = ...,
    keepdims: L[False] = ...,
    *,
    weights: None | _ArrayLikeFloat_co = ...,
) -> NDArray[complexfloating[Any, Any]]: ...
@overload
def percentile(
    a: _ArrayLikeTD64_co,
    q: _ArrayLikeFloat_co,
    axis: None = ...,
    out: None = ...,
    overwrite_input: bool = ...,
    method: _MethodKind = ...,
    keepdims: L[False] = ...,
    *,
    weights: None | _ArrayLikeFloat_co = ...,
) -> NDArray[timedelta64]: ...
@overload
def percentile(
    a: _ArrayLikeDT64_co,
    q: _ArrayLikeFloat_co,
    axis: None = ...,
    out: None = ...,
    overwrite_input: bool = ...,
    method: _MethodKind = ...,
    keepdims: L[False] = ...,
    *,
    weights: None | _ArrayLikeFloat_co = ...,
) -> NDArray[datetime64]: ...
@overload
def percentile(
    a: _ArrayLikeObject_co,
    q: _ArrayLikeFloat_co,
    axis: None = ...,
    out: None = ...,
    overwrite_input: bool = ...,
    method: _MethodKind = ...,
    keepdims: L[False] = ...,
    *,
    weights: None | _ArrayLikeFloat_co = ...,
) -> NDArray[object_]: ...
@overload
def percentile(
    a: _ArrayLikeComplex_co | _ArrayLikeTD64_co | _ArrayLikeTD64_co | _ArrayLikeObject_co,
    q: _ArrayLikeFloat_co,
    axis: None | _ShapeLike = ...,
    out: None = ...,
    overwrite_input: bool = ...,
    method: _MethodKind = ...,
    keepdims: bool = ...,
    *,
    weights: None | _ArrayLikeFloat_co = ...,
) -> Any: ...
@overload
def percentile(
    a: _ArrayLikeComplex_co | _ArrayLikeTD64_co | _ArrayLikeTD64_co | _ArrayLikeObject_co,
    q: _ArrayLikeFloat_co,
    axis: None | _ShapeLike,
    out: _ArrayType,
    overwrite_input: bool = ...,
    method: _MethodKind = ...,
    keepdims: bool = ...,
    *,
    weights: None | _ArrayLikeFloat_co = ...,
) -> _ArrayType: ...
@overload
def percentile(
    a: _ArrayLikeComplex_co | _ArrayLikeTD64_co | _ArrayLikeTD64_co | _ArrayLikeObject_co,
    q: _ArrayLikeFloat_co,
    axis: None | _ShapeLike = ...,
    *,
    out: _ArrayType,
    overwrite_input: bool = ...,
    method: _MethodKind = ...,
    keepdims: bool = ...,
    weights: None | _ArrayLikeFloat_co = ...,
) -> _ArrayType: ...

# NOTE: Not an alias, but they do have identical signatures
# (that we can reuse)
quantile = percentile


_SCT_fm = TypeVar(
    "_SCT_fm",
    bound=floating[Any] | complexfloating[Any, Any] | timedelta64,
)

class _SupportsRMulFloat(Protocol[_T_co]):
    def __rmul__(self, other: float, /) -> _T_co: ...

@overload
def trapezoid(  # type: ignore[overload-overlap]
    y: Sequence[_FloatLike_co],
    x: Sequence[_FloatLike_co] | None = ...,
    dx: float = ...,
    axis: SupportsIndex = ...,
) -> float64: ...
@overload
def trapezoid(
    y: Sequence[_ComplexLike_co],
    x: Sequence[_ComplexLike_co] | None = ...,
    dx: float = ...,
    axis: SupportsIndex = ...,
) -> complex128: ...
@overload
def trapezoid(
    y: _ArrayLike[bool_ | integer[Any]],
    x: _ArrayLike[bool_ | integer[Any]] | None = ...,
    dx: float = ...,
    axis: SupportsIndex = ...,
) -> float64 | NDArray[float64]: ...
@overload
def trapezoid(  # type: ignore[overload-overlap]
    y: _ArrayLikeObject_co,
    x: _ArrayLikeFloat_co | _ArrayLikeObject_co | None = ...,
    dx: float = ...,
    axis: SupportsIndex = ...,
) -> float | NDArray[object_]: ...
@overload
def trapezoid(
    y: _ArrayLike[_SCT_fm],
    x: _ArrayLike[_SCT_fm] | _ArrayLikeInt_co | None = ...,
    dx: float = ...,
    axis: SupportsIndex = ...,
) -> _SCT_fm | NDArray[_SCT_fm]: ...
@overload
def trapezoid(
    y: Sequence[_SupportsRMulFloat[_T]],
    x: Sequence[_SupportsRMulFloat[_T] | _T] | None = ...,
    dx: float = ...,
    axis: SupportsIndex = ...,
) -> _T: ...
@overload
def trapezoid(
    y: _ArrayLikeComplex_co | _ArrayLikeTD64_co | _ArrayLikeObject_co,
    x: _ArrayLikeComplex_co | _ArrayLikeTD64_co | _ArrayLikeObject_co | None = ...,
    dx: float = ...,
    axis: SupportsIndex = ...,
) -> (
    floating[Any] | complexfloating[Any, Any] | timedelta64
    | NDArray[floating[Any] | complexfloating[Any, Any] | timedelta64 | object_]
): ...

@deprecated("Use 'trapezoid' instead")
def trapz(y: ArrayLike, x: ArrayLike | None = None, dx: float = 1.0, axis: int = -1) -> generic | NDArray[generic]: ...

def meshgrid(
    *xi: ArrayLike,
    copy: bool = ...,
    sparse: bool = ...,
    indexing: L["xy", "ij"] = ...,
) -> tuple[NDArray[Any], ...]: ...

@overload
def delete(
    arr: _ArrayLike[_SCT],
    obj: slice | _ArrayLikeInt_co,
    axis: None | SupportsIndex = ...,
) -> NDArray[_SCT]: ...
@overload
def delete(
    arr: ArrayLike,
    obj: slice | _ArrayLikeInt_co,
    axis: None | SupportsIndex = ...,
) -> NDArray[Any]: ...

@overload
def insert(
    arr: _ArrayLike[_SCT],
    obj: slice | _ArrayLikeInt_co,
    values: ArrayLike,
    axis: None | SupportsIndex = ...,
) -> NDArray[_SCT]: ...
@overload
def insert(
    arr: ArrayLike,
    obj: slice | _ArrayLikeInt_co,
    values: ArrayLike,
    axis: None | SupportsIndex = ...,
) -> NDArray[Any]: ...

def append(
    arr: ArrayLike,
    values: ArrayLike,
    axis: None | SupportsIndex = ...,
) -> NDArray[Any]: ...

@overload
def digitize(
    x: _FloatLike_co,
    bins: _ArrayLikeFloat_co,
    right: bool = ...,
) -> intp: ...
@overload
def digitize(
    x: _ArrayLikeFloat_co,
    bins: _ArrayLikeFloat_co,
    right: bool = ...,
) -> NDArray[intp]: ...
```
