## Supplementary software v0.2.1 for "Virtual control arms for paediatric myopia trials: external validation of axial-elongation models": _histograms_impl.py

```
"""
Histogram-related functions
"""
import contextlib
import functools
import operator
import warnings

import numpy as np
from numpy._core import overrides

__all__ = ['histogram', 'histogramdd', 'histogram_bin_edges']

array_function_dispatch = functools.partial(
    overrides.array_function_dispatch, module='numpy')

# range is a keyword argument to many functions, so save the builtin so they can
# use it.
_range = range


def _ptp(x):
    """Peak-to-peak value of x.

    This implementation avoids the problem of signed integer arrays having a
    peak-to-peak value that cannot be represented with the array's data type.
    This function returns an unsigned value for signed integer arrays.
    """
    return _unsigned_subtract(x.max(), x.min())


def _hist_bin_sqrt(x, range):
    """
    Square root histogram bin estimator.

    Bin width is inversely proportional to the data size. Used by many
    programs for its simplicity.

    Parameters
    ----------
    x : array_like
        Input data that is to be histogrammed, trimmed to range. May not
        be empty.

    Returns
    -------
    h : An estimate of the optimal bin width for the given data.
    """
    del range  # unused
    return _ptp(x) / np.sqrt(x.size)


def _hist_bin_sturges(x, range):
    """
    Sturges histogram bin estimator.

    A very simplistic estimator based on the assumption of normality of
    the data. This estimator has poor performance for non-normal data,
    which becomes especially obvious for large data sets. The estimate
    depends only on size of the data.

    Parameters
    ----------
    x : array_like
        Input data that is to be histogrammed, trimmed to range. May not
        be empty.

    Returns
    -------
    h : An estimate of the optimal bin width for the given data.
    """
    del range  # unused
    return _ptp(x) / (np.log2(x.size) + 1.0)


def _hist_bin_rice(x, range):
    """
    Rice histogram bin estimator.

    Another simple estimator with no normality assumption. It has better
    performance for large data than Sturges, but tends to overestimate
    the number of bins. The number of bins is proportional to the cube
    root of data size (asymptotically optimal). The estimate depends
    only on size of the data.

    Parameters
    ----------
    x : array_like
        Input data that is to be histogrammed, trimmed to range. May not
        be empty.

    Returns
    -------
    h : An estimate of the optimal bin width for the given data.
    """
    del range  # unused
    return _ptp(x) / (2.0 * x.size ** (1.0 / 3))


def _hist_bin_scott(x, range):
    """
    Scott histogram bin estimator.

    The binwidth is proportional to the standard deviation of the data
    and inversely proportional to the cube root of data size
    (asymptotically optimal).

    Parameters
    ----------
    x : array_like
        Input data that is to be histogrammed, trimmed to range. May not
        be empty.

    Returns
    -------
    h : An estimate of the optimal bin width for the given data.
    """
    del range  # unused
    return (24.0 * np.pi**0.5 / x.size)**(1.0 / 3.0) * np.std(x)


def _hist_bin_stone(x, range):
    """
    Histogram bin estimator based on minimizing the estimated integrated squared error (ISE).

    The number of bins is chosen by minimizing the estimated ISE against the unknown true distribution.
    The ISE is estimated using cross-validation and can be regarded as a generalization of Scott's rule.
    https://en.wikipedia.org/wiki/Histogram#Scott.27s_normal_reference_rule

    This paper by Stone appears to be the origination of this rule.
    https://digitalassets.lib.berkeley.edu/sdtr/ucb/text/34.pdf

    Parameters
    ----------
    x : array_like
        Input data that is to be histogrammed, trimmed to range. May not
        be empty.
    range : (float, float)
        The lower and upper range of the bins.

    Returns
    -------
    h : An estimate of the optimal bin width for the given data.
    """

    n = x.size
    ptp_x = _ptp(x)
    if n <= 1 or ptp_x == 0:
        return 0

    def jhat(nbins):
        hh = ptp_x / nbins
        p_k = np.histogram(x, bins=nbins, range=range)[0] / n
        return (2 - (n + 1) * p_k.dot(p_k)) / hh

    nbins_upper_bound = max(100, int(np.sqrt(n)))
    nbins = min(_range(1, nbins_upper_bound + 1), key=jhat)
    if nbins == nbins_upper_bound:
        warnings.warn("The number of bins estimated may be suboptimal.",
                      RuntimeWarning, stacklevel=3)
    return ptp_x / nbins


def _hist_bin_doane(x, range):
    """
    Doane's histogram bin estimator.

    Improved version of Sturges' formula which works better for
    non-normal data. See
    stats.stackexchange.com/questions/55134/doanes-formula-for-histogram-binning

    Parameters
    ----------
    x : array_like
        Input data that is to be histogrammed, trimmed to range. May not
        be empty.

    Returns
    -------
    h : An estimate of the optimal bin width for the given data.
    """
    del range  # unused
    if x.size > 2:
        sg1 = np.sqrt(6.0 * (x.size - 2) / ((x.size + 1.0) * (x.size + 3)))
        sigma = np.std(x)
        if sigma > 0.0:
            # These three operations add up to
            # g1 = np.mean(((x - np.mean(x)) / sigma)**3)
            # but use only one temp array instead of three
            temp = x - np.mean(x)
            np.true_divide(temp, sigma, temp)
            np.power(temp, 3, temp)
            g1 = np.mean(temp)
            return _ptp(x) / (1.0 + np.log2(x.size) +
                                    np.log2(1.0 + np.absolute(g1) / sg1))
    return 0.0


def _hist_bin_fd(x, range):
    """
    The Freedman-Diaconis histogram bin estimator.

    The Freedman-Diaconis rule uses interquartile range (IQR) to
    estimate binwidth. It is considered a variation of the Scott rule
    with more robustness as the IQR is less affected by outliers than
    the standard deviation. However, the IQR depends on fewer points
    than the standard deviation, so it is less accurate, especially for
    long tailed distributions.

    If the IQR is 0, this function returns 0 for the bin width.
    Binwidth is inversely proportional to the cube root of data size
    (asymptotically optimal).

    Parameters
    ----------
    x : array_like
        Input data that is to be histogrammed, trimmed to range. May not
        be empty.

    Returns
    -------
    h : An estimate of the optimal bin width for the given data.
    """
    del range  # unused
    iqr = np.subtract(*np.percentile(x, [75, 25]))
    return 2.0 * iqr * x.size ** (-1.0 / 3.0)


def _hist_bin_auto(x, range):
    """
    Histogram bin estimator that uses the minimum width of the
    Freedman-Diaconis and Sturges estimators if the FD bin width is non-zero.
    If the bin width from the FD estimator is 0, the Sturges estimator is used.

    The FD estimator is usually the most robust method, but its width
    estimate tends to be too large for small `x` and bad for data with limited
    variance. The Sturges estimator is quite good for small (<1000) datasets
    and is the default in the R language. This method gives good off-the-shelf
    behaviour.

    If there is limited variance the IQR can be 0, which results in the
    FD bin width being 0 too. This is not a valid bin width, so
    ``np.histogram_bin_edges`` chooses 1 bin instead, which may not be optimal.
    If the IQR is 0, it's unlikely any variance-based estimators will be of
    use, so we revert to the Sturges estimator, which only uses the size of the
    dataset in its calculation.

    Parameters
    ----------
    x : array_like
        Input data that is to be histogrammed, trimmed to range. May not
        be empty.

    Returns
    -------
    h : An estimate of the optimal bin width for the given data.

    See Also
    --------
    _hist_bin_fd, _hist_bin_sturges
    """
    fd_bw = _hist_bin_fd(x, range)
    sturges_bw = _hist_bin_sturges(x, range)
    del range  # unused
    if fd_bw:
        return min(fd_bw, sturges_bw)
    else:
        # limited variance, so we return a len dependent bw estimator
        return sturges_bw

# Private dict initialized at module load time
_hist_bin_selectors = {'stone': _hist_bin_stone,
                       'auto': _hist_bin_auto,
                       'doane': _hist_bin_doane,
                       'fd': _hist_bin_fd,
                       'rice': _hist_bin_rice,
                       'scott': _hist_bin_scott,
                       'sqrt': _hist_bin_sqrt,
                       'sturges': _hist_bin_sturges}


def _ravel_and_check_weights(a, weights):
    """ Check a and weights have matching shapes, and ravel both """
    a = np.asarray(a)

    # Ensure that the array is a "subtractable" dtype
    if a.dtype == np.bool:
        warnings.warn("Converting input from {} to {} for compatibility."
                      .format(a.dtype, np.uint8),
                      RuntimeWarning, stacklevel=3)
        a = a.astype(np.uint8)

    if weights is not None:
        weights = np.asarray(weights)
        if weights.shape != a.shape:
            raise ValueError(
                'weights should have the same shape as a.')
        weights = weights.ravel()
    a = a.ravel()
    return a, weights


def _get_outer_edges(a, range):
    """
    Determine the outer bin edges to use, from either the data or the range
    argument
    """
    if range is not None:
        first_edge, last_edge = range
        if first_edge > last_edge:
            raise ValueError(
                'max must be larger than min in range parameter.')
        if not (np.isfinite(first_edge) and np.isfinite(last_edge)):
            raise ValueError(
                "supplied range of [{}, {}] is not finite".format(first_edge, last_edge))
    elif a.size == 0:
        # handle empty arrays. Can't determine range, so use 0-1.
        first_edge, last_edge = 0, 1
    else:
        first_edge, last_edge = a.min(), a.max()
        if not (np.isfinite(first_edge) and np.isfinite(last_edge)):
            raise ValueError(
                "autodetected range of [{}, {}] is not finite".format(first_edge, last_edge))

    # expand empty range to avoid divide by zero
    if first_edge == last_edge:
        first_edge = first_edge - 0.5
        last_edge = last_edge + 0.5

    return first_edge, last_edge


def _unsigned_subtract(a, b):
    """
    Subtract two values where a >= b, and produce an unsigned result

    This is needed when finding the difference between the upper and lower
    bound of an int16 histogram
    """
    # coerce to a single type
    signed_to_unsigned = {
        np.byte: np.ubyte,
        np.short: np.ushort,
        np.intc: np.uintc,
        np.int_: np.uint,
        np.longlong: np.ulonglong
    }
    dt = np.result_type(a, b)
    try:
        unsigned_dt = signed_to_unsigned[dt.type]
    except KeyError:
        return np.subtract(a, b, dtype=dt)
    else:
        # we know the inputs are integers, and we are deliberately casting
        # signed to unsigned.  The input may be negative python integers so
        # ensure we pass in arrays with the initial dtype (related to NEP 50).
        return np.subtract(np.asarray(a, dtype=dt), np.asarray(b, dtype=dt),
                           casting='unsafe', dtype=unsigned_dt)


def _get_bin_edges(a, bins, range, weights):
    """
    Computes the bins used internally by `histogram`.

    Parameters
    ==========
    a : ndarray
        Ravelled data array
    bins, range
        Forwarded arguments from `histogram`.
    weights : ndarray, optional
        Ravelled weights array, or None

    Returns
    =======
    bin_edges : ndarray
        Array of bin edges
    uniform_bins : (Number, Number, int):
        The upper bound, lowerbound, and number of bins, used in the optimized
        implementation of `histogram` that works on uniform bins.
    """
    # parse the overloaded bins argument
    n_equal_bins = None
    bin_edges = None

    if isinstance(bins, str):
        bin_name = bins
        # if `bins` is a string for an automatic method,
        # this will replace it with the number of bins calculated
        if bin_name not in _hist_bin_selectors:
            raise ValueError(
                "{!r} is not a valid estimator for `bins`".format(bin_name))
        if weights is not None:
            raise TypeError("Automated estimation of the number of "
                            "bins is not supported for weighted data")

        first_edge, last_edge = _get_outer_edges(a, range)

        # truncate the range if needed
        if range is not None:
            keep = (a >= first_edge)
            keep &= (a <= last_edge)
            if not np.logical_and.reduce(keep):
                a = a[keep]

        if a.size == 0:
            n_equal_bins = 1
        else:
            # Do not call selectors on empty arrays
            width = _hist_bin_selectors[bin_name](a, (first_edge, last_edge))
            if width:
                if np.issubdtype(a.dtype, np.integer) and width < 1:
                    width = 1
                n_equal_bins = int(np.ceil(_unsigned_subtract(last_edge, first_edge) / width))
            else:
                # Width can be zero for some estimators, e.g. FD when
                # the IQR of the data is zero.
                n_equal_bins = 1

    elif np.ndim(bins) == 0:
        try:
            n_equal_bins = operator.index(bins)
        except TypeError as e:
            raise TypeError(
                '`bins` must be an integer, a string, or an array') from e
        if n_equal_bins < 1:
            raise ValueError('`bins` must be positive, when an integer')

        first_edge, last_edge = _get_outer_edges(a, range)

    elif np.ndim(bins) == 1:
        bin_edges = np.asarray(bins)
        if np.any(bin_edges[:-1] > bin_edges[1:]):
            raise ValueError(
                '`bins` must increase monotonically, when an array')

    else:
        raise ValueError('`bins` must be 1d, when an array')

    if n_equal_bins is not None:
        # gh-10322 means that type resolution rules are dependent on array
        # shapes. To avoid this causing problems, we pick a type now and stick
        # with it throughout.
        bin_type = np.result_type(first_edge, last_edge, a)
        if np.issubdtype(bin_type, np.integer):
            bin_type = np.result_type(bin_type, float)

        # bin edges must be computed
        bin_edges = np.linspace(
            first_edge, last_edge, n_equal_bins + 1,
            endpoint=True, dtype=bin_type)
        if np.any(bin_edges[:-1] >= bin_edges[1:]):
            raise ValueError(
                f'Too many bins for data range. Cannot create {n_equal_bins} '
                f'finite-sized bins.')
        return bin_edges, (first_edge, last_edge, n_equal_bins)
    else:
        return bin_edges, None


def _search_sorted_inclusive(a, v):
    """
    Like `searchsorted`, but where the last item in `v` is placed on the right.

    In the context of a histogram, this makes the last bin edge inclusive
    """
    return np.concatenate((
        a.searchsorted(v[:-1], 'left'),
        a.searchsorted(v[-1:], 'right')
    ))


def _histogram_bin_edges_dispatcher(a, bins=None, range=None, weights=None):
    return (a, bins, weights)


@array_function_dispatch(_histogram_bin_edges_dispatcher)
def histogram_bin_edges(a, bins=10, range=None, weights=None):
    r"""
    Function to calculate only the edges of the bins used by the `histogram`
    function.

    Parameters
    ----------
    a : array_like
        Input data. The histogram is computed over the flattened array.
    bins : int or sequence of scalars or str, optional
        If `bins` is an int, it defines the number of equal-width
        bins in the given range (10, by default). If `bins` is a
        sequence, it defines the bin edges, including the rightmost
        edge, allowing for non-uniform bin widths.

        If `bins` is a string from the list below, `histogram_bin_edges` will
        use the method chosen to calculate the optimal bin width and
        consequently the number of bins (see the Notes section for more detail
        on the estimators) from the data that falls within the requested range.
        While the bin width will be optimal for the actual data
        in the range, the number of bins will be computed to fill the
        entire range, including the empty portions. For visualisation,
        using the 'auto' option is suggested. Weighted data is not
        supported for automated bin size selection.

        'auto'
            Minimum bin width between the 'sturges' and 'fd' estimators.
            Provides good all-around performance.

        'fd' (Freedman Diaconis Estimator)
            Robust (resilient to outliers) estimator that takes into
            account data variability and data size.

        'doane'
            An improved version of Sturges' estimator that works better
            with non-normal datasets.

        'scott'
            Less robust estimator that takes into account data variability
            and data size.

        'stone'
            Estimator based on leave-one-out cross-validation estimate of
            the integrated squared error. Can be regarded as a generalization
            of Scott's rule.

        'rice'
            Estimator does not take variability into account, only data
            size. Commonly overestimates number of bins required.

        'sturges'
            R's default method, only accounts for data size. Only
            optimal for gaussian data and underestimates number of bins
            for large non-gaussian datasets.

        'sqrt'
            Square root (of data size) estimator, used by Excel and
            other programs for its speed and simplicity.

    range : (float, float), optional
        The lower and upper range of the bins.  If not provided, range
        is simply ``(a.min(), a.max())``.  Values outside the range are
        ignored. The first element of the range must be less than or
        equal to the second. `range` affects the automatic bin
        computation as well. While bin width is computed to be optimal
        based on the actual data within `range`, the bin count will fill
        the entire range including portions containing no data.

    weights : array_like, optional
        An array of weights, of the same shape as `a`.  Each value in
        `a` only contributes its associated weight towards the bin count
        (instead of 1). This is currently not used by any of the bin estimators,
        but may be in the future.

    Returns
    -------
    bin_edges : array of dtype float
        The edges to pass into `histogram`

    See Also
    --------
    histogram

    Notes
    -----
    The methods to estimate the optimal number of bins are well founded
    in literature, and are inspired by the choices R provides for
    histogram visualisation. Note that having the number of bins
    proportional to :math:`n^{1/3}` is asymptotically optimal, which is
    why it appears in most estimators. These are simply plug-in methods
    that give good starting points for number of bins. In the equations
    below, :math:`h` is the binwidth and :math:`n_h` is the number of
    bins. All estimators that compute bin counts are recast to bin width
    using the `ptp` of the data. The final bin count is obtained from
    ``np.round(np.ceil(range / h))``. The final bin width is often less
    than what is returned by the estimators below.

    'auto' (minimum bin width of the 'sturges' and 'fd' estimators)
        A compromise to get a good value. For small datasets the Sturges
        value will usually be chosen, while larger datasets will usually
        default to FD.  Avoids the overly conservative behaviour of FD
        and Sturges for small and large datasets respectively.
        Switchover point is usually :math:`a.size \approx 1000`.

    'fd' (Freedman Diaconis Estimator)
        .. math:: h = 2 \frac{IQR}{n^{1/3}}

        The binwidth is proportional to the interquartile range (IQR)
        and inversely proportional to cube root of a.size. Can be too
        conservative for small datasets, but is quite good for large
        datasets. The IQR is very robust to outliers.

    'scott'
        .. math:: h = \sigma \sqrt[3]{\frac{24 \sqrt{\pi}}{n}}

        The binwidth is proportional to the standard deviation of the
        data and inversely proportional to cube root of ``x.size``. Can
        be too conservative for small datasets, but is quite good for
        large datasets. The standard deviation is not very robust to
        outliers. Values are very similar to the Freedman-Diaconis
        estimator in the absence of outliers.

    'rice'
        .. math:: n_h = 2n^{1/3}

        The number of bins is only proportional to cube root of
        ``a.size``. It tends to overestimate the number of bins and it
        does not take into account data variability.

    'sturges'
        .. math:: n_h = \log _{2}(n) + 1

        The number of bins is the base 2 log of ``a.size``.  This
        estimator assumes normality of data and is too conservative for
        larger, non-normal datasets. This is the default method in R's
        ``hist`` method.

    'doane'
        .. math:: n_h = 1 + \log_{2}(n) +
                        \log_{2}\left(1 + \frac{|g_1|}{\sigma_{g_1}}\right)

            g_1 = mean\left[\left(\frac{x - \mu}{\sigma}\right)^3\right]

            \sigma_{g_1} = \sqrt{\frac{6(n - 2)}{(n + 1)(n + 3)}}

        An improved version of Sturges' formula that produces better
        estimates for non-normal datasets. This estimator attempts to
        account for the skew of the data.

    'sqrt'
        .. math:: n_h = \sqrt n

        The simplest and fastest estimator. Only takes into account the
        data size.

    Additionally, if the data is of integer dtype, then the binwidth will never
    be less than 1.

    Examples
    --------
    >>> import numpy as np
    >>> arr = np.array([0, 0, 0, 1, 2, 3, 3, 4, 5])
    >>> np.histogram_bin_edges(arr, bins='auto', range=(0, 1))
    array([0.  , 0.25, 0.5 , 0.75, 1.  ])
    >>> np.histogram_bin_edges(arr, bins=2)
    array([0. , 2.5, 5. ])

    For consistency with histogram, an array of pre-computed bins is
    passed through unmodified:

    >>> np.histogram_bin_edges(arr, [1, 2])
    array([1, 2])

    This function allows one set of bins to be computed, and reused across
    multiple histograms:

    >>> shared_bins = np.histogram_bin_edges(arr, bins='auto')
    >>> shared_bins
    array([0., 1., 2., 3., 4., 5.])

    >>> group_id = np.array([0, 1, 1, 0, 1, 1, 0, 1, 1])
    >>> hist_0, _ = np.histogram(arr[group_id == 0], bins=shared_bins)
    >>> hist_1, _ = np.histogram(arr[group_id == 1], bins=shared_bins)

    >>> hist_0; hist_1
    array([1, 1, 0, 1, 0])
    array([2, 0, 1, 1, 2])

    Which gives more easily comparable results than using separate bins for
    each histogram:

    >>> hist_0, bins_0 = np.histogram(arr[group_id == 0], bins='auto')
    >>> hist_1, bins_1 = np.histogram(arr[group_id == 1], bins='auto')
    >>> hist_0; hist_1
    array([1, 1, 1])
    array([2, 1, 1, 2])
    >>> bins_0; bins_1
    array([0., 1., 2., 3.])
    array([0.  , 1.25, 2.5 , 3.75, 5.  ])

    """
    a, weights = _ravel_and_check_weights(a, weights)
    bin_edges, _ = _get_bin_edges(a, bins, range, weights)
    return bin_edges


def _histogram_dispatcher(
        a, bins=None, range=None, density=None, weights=None):
    return (a, bins, weights)


@array_function_dispatch(_histogram_dispatcher)
def histogram(a, bins=10, range=None, density=None, weights=None):
    r"""
    Compute the histogram of a dataset.

    Parameters
    ----------
    a : array_like
        Input data. The histogram is computed over the flattened array.
    bins : int or sequence of scalars or str, optional
        If `bins` is an int, it defines the number of equal-width
        bins in the given range (10, by default). If `bins` is a
        sequence, it defines a monotonically increasing array of bin edges,
        including the rightmost edge, allowing for non-uniform bin widths.

        If `bins` is a string, it defines the method used to calculate the
        optimal bin width, as defined by `histogram_bin_edges`.

    range : (float, float), optional
        The lower and upper range of the bins.  If not provided, range
        is simply ``(a.min(), a.max())``.  Values outside the range are
        ignored. The first element of the range must be less than or
        equal to the second. `range` affects the automatic bin
        computation as well. While bin width is computed to be optimal
        based on the actual data within `range`, the bin count will fill
        the entire range including portions containing no data.
    weights : array_like, optional
        An array of weights, of the same shape as `a`.  Each value in
        `a` only contributes its associated weight towards the bin count
        (instead of 1). If `density` is True, the weights are
        normalized, so that the integral of the density over the range
        remains 1.
        Please note that the ``dtype`` of `weights` will also become the
        ``dtype`` of the returned accumulator (`hist`), so it must be
        large enough to hold accumulated values as well.
    density : bool, optional
        If ``False``, the result will contain the number of samples in
        each bin. If ``True``, the result is the value of the
        probability *density* function at the bin, normalized such that
        the *integral* over the range is 1. Note that the sum of the
        histogram values will not be equal to 1 unless bins of unity
        width are chosen; it is not a probability *mass* function.

    Returns
    -------
    hist : array
        The values of the histogram. See `density` and `weights` for a
        description of the possible semantics.  If `weights` are given,
        ``hist.dtype`` will be taken from `weights`.
    bin_edges : array of dtype float
        Return the bin edges ``(length(hist)+1)``.


    See Also
    --------
    histogramdd, bincount, searchsorted, digitize, histogram_bin_edges

    Notes
    -----
    All but the last (righthand-most) bin is half-open.  In other words,
    if `bins` is::

      [1, 2, 3, 4]

    then the first bin is ``[1, 2)`` (including 1, but excluding 2) and
    the second ``[2, 3)``.  The last bin, however, is ``[3, 4]``, which
    *includes* 4.


    Examples
    --------
    >>> import numpy as np
    >>> np.histogram([1, 2, 1], bins=[0, 1, 2, 3])
    (array([0, 2, 1]), array([0, 1, 2, 3]))
    >>> np.histogram(np.arange(4), bins=np.arange(5), density=True)
    (array([0.25, 0.25, 0.25, 0.25]), array([0, 1, 2, 3, 4]))
    >>> np.histogram([[1, 2, 1], [1, 0, 1]], bins=[0,1,2,3])
    (array([1, 4, 1]), array([0, 1, 2, 3]))

    >>> a = np.arange(5)
    >>> hist, bin_edges = np.histogram(a, density=True)
    >>> hist
    array([0.5, 0. , 0.5, 0. , 0. , 0.5, 0. , 0.5, 0. , 0.5])
    >>> hist.sum()
    2.4999999999999996
    >>> np.sum(hist * np.diff(bin_edges))
    1.0

    Automated Bin Selection Methods example, using 2 peak random data
    with 2000 points.

    .. plot::
        :include-source:

        import matplotlib.pyplot as plt
        import numpy as np

        rng = np.random.RandomState(10)  # deterministic random data
        a = np.hstack((rng.normal(size=1000),
                       rng.normal(loc=5, scale=2, size=1000)))
        plt.hist(a, bins='auto')  # arguments are passed to np.histogram
        plt.title("Histogram with 'auto' bins")
        plt.show()

    """
    a, weights = _ravel_and_check_weights(a, weights)

    bin_edges, uniform_bins = _get_bin_edges(a, bins, range, weights)

    # Histogram is an integer or a float array depending on the weights.
    if weights is None:
        ntype = np.dtype(np.intp)
    else:
        ntype = weights.dtype

    # We set a block size, as this allows us to iterate over chunks when
    # computing histograms, to minimize memory usage.
    BLOCK = 65536

    # The fast path uses bincount, but that only works for certain types
    # of weight
    simple_weights = (
        weights is None or
        np.can_cast(weights.dtype, np.double) or
        np.can_cast(weights.dtype, complex)
    )

    if uniform_bins is not None and simple_weights:
        # Fast algorithm for equal bins
        # We now convert values of a to bin indices, under the assumption of
        # equal bin widths (which is valid here).
        first_edge, last_edge, n_equal_bins = uniform_bins

        # Initialize empty histogram
        n = np.zeros(n_equal_bins, ntype)

        # Pre-compute histogram scaling factor
        norm_numerator = n_equal_bins
        norm_denom = _unsigned_subtract(last_edge, first_edge)

        # We iterate over blocks here for two reasons: the first is that for
        # large arrays, it is actually faster (for example for a 10^8 array it
        # is 2x as fast) and it results in a memory footprint 3x lower in the
        # limit of large arrays.
        for i in _range(0, len(a), BLOCK):
            tmp_a = a[i:i+BLOCK]
            if weights is None:
                tmp_w = None
            else:
                tmp_w = weights[i:i + BLOCK]

            # Only include values in the right range
            keep = (tmp_a >= first_edge)
            keep &= (tmp_a <= last_edge)
            if not np.logical_and.reduce(keep):
                tmp_a = tmp_a[keep]
                if tmp_w is not None:
                    tmp_w = tmp_w[keep]

            # This cast ensures no type promotions occur below, which gh-10322
            # make unpredictable. Getting it wrong leads to precision errors
            # like gh-8123.
            tmp_a = tmp_a.astype(bin_edges.dtype, copy=False)

            # Compute the bin indices, and for values that lie exactly on
            # last_edge we need to subtract one
            f_indices = ((_unsigned_subtract(tmp_a, first_edge) / norm_denom)
                         * norm_numerator)
            indices = f_indices.astype(np.intp)
            indices[indices == n_equal_bins] -= 1

            # The index computation is not guaranteed to give exactly
            # consistent results within ~1 ULP of the bin edges.
            decrement = tmp_a < bin_edges[indices]
            indices[decrement] -= 1
            # The last bin includes the right edge. The other bins do not.
            increment = ((tmp_a >= bin_edges[indices + 1])
                         & (indices != n_equal_bins - 1))
            indices[increment] += 1

            # We now compute the histogram using bincount
            if ntype.kind == 'c':
                n.real += np.bincount(indices, weights=tmp_w.real,
                                      minlength=n_equal_bins)
                n.imag += np.bincount(indices, weights=tmp_w.imag,
                                      minlength=n_equal_bins)
            else:
                n += np.bincount(indices, weights=tmp_w,
                                 minlength=n_equal_bins).astype(ntype)
    else:
        # Compute via cumulative histogram
        cum_n = np.zeros(bin_edges.shape, ntype)
        if weights is None:
            for i in _range(0, len(a), BLOCK):
                sa = np.sort(a[i:i+BLOCK])
                cum_n += _search_sorted_inclusive(sa, bin_edges)
        else:
            zero = np.zeros(1, dtype=ntype)
            for i in _range(0, len(a), BLOCK):
                tmp_a = a[i:i+BLOCK]
                tmp_w = weights[i:i+BLOCK]
                sorting_index = np.argsort(tmp_a)
                sa = tmp_a[sorting_index]
                sw = tmp_w[sorting_index]
                cw = np.concatenate((zero, sw.cumsum()))
                bin_index = _search_sorted_inclusive(sa, bin_edges)
                cum_n += cw[bin_index]

        n = np.diff(cum_n)

    if density:
        db = np.array(np.diff(bin_edges), float)
        return n/db/n.sum(), bin_edges

    return n, bin_edges


def _histogramdd_dispatcher(sample, bins=None, range=None, density=None,
                            weights=None):
    if hasattr(sample, 'shape'):  # same condition as used in histogramdd
        yield sample
    else:
        yield from sample
    with contextlib.suppress(TypeError):
        yield from bins
    yield weights


@array_function_dispatch(_histogramdd_dispatcher)
def histogramdd(sample, bins=10, range=None, density=None, weights=None):
    """
    Compute the multidimensional histogram of some data.

    Parameters
    ----------
    sample : (N, D) array, or (N, D) array_like
        The data to be histogrammed.

        Note the unusual interpretation of sample when an array_like:

        * When an array, each row is a coordinate in a D-dimensional space -
          such as ``histogramdd(np.array([p1, p2, p3]))``.
        * When an array_like, each element is the list of values for single
          coordinate - such as ``histogramdd((X, Y, Z))``.

        The first form should be preferred.

    bins : sequence or int, optional
        The bin specification:

        * A sequence of arrays describing the monotonically increasing bin
          edges along each dimension.
        * The number of bins for each dimension (nx, ny, ... =bins)
        * The number of bins for all dimensions (nx=ny=...=bins).

    range : sequence, optional
        A sequence of length D, each an optional (lower, upper) tuple giving
        the outer bin edges to be used if the edges are not given explicitly in
        `bins`.
        An entry of None in the sequence results in the minimum and maximum
        values being used for the corresponding dimension.
        The default, None, is equivalent to passing a tuple of D None values.
    density : bool, optional
        If False, the default, returns the number of samples in each bin.
        If True, returns the probability *density* function at the bin,
        ``bin_count / sample_count / bin_volume``.
    weights : (N,) array_like, optional
        An array of values `w_i` weighing each sample `(x_i, y_i, z_i, ...)`.
        Weights are normalized to 1 if density is True. If density is False,
        the values of the returned histogram are equal to the sum of the
        weights belonging to the samples falling into each bin.

    Returns
    -------
    H : ndarray
        The multidimensional histogram of sample x. See density and weights
        for the different possible semantics.
    edges : tuple of ndarrays
        A tuple of D arrays describing the bin edges for each dimension.

    See Also
    --------
    histogram: 1-D histogram
    histogram2d: 2-D histogram

    Examples
    --------
    >>> import numpy as np
    >>> rng = np.random.default_rng()
    >>> r = rng.normal(size=(100,3))
    >>> H, edges = np.histogramdd(r, bins = (5, 8, 4))
    >>> H.shape, edges[0].size, edges[1].size, edges[2].size
    ((5, 8, 4), 6, 9, 5)

    """

    try:
        # Sample is an ND-array.
        N, D = sample.shape
    except (AttributeError, ValueError):
        # Sample is a sequence of 1D arrays.
        sample = np.atleast_2d(sample).T
        N, D = sample.shape

    nbin = np.empty(D, np.intp)
    edges = D*[None]
    dedges = D*[None]
    if weights is not None:
        weights = np.asarray(weights)

    try:
        M = len(bins)
        if M != D:
            raise ValueError(
                'The dimension of bins must be equal to the dimension of the '
                'sample x.')
    except TypeError:
        # bins is an integer
        bins = D*[bins]

    # normalize the range argument
    if range is None:
        range = (None,) * D
    elif len(range) != D:
        raise ValueError('range argument must have one entry per dimension')

    # Create edge arrays
    for i in _range(D):
        if np.ndim(bins[i]) == 0:
            if bins[i] < 1:
                raise ValueError(
                    '`bins[{}]` must be positive, when an integer'.format(i))
            smin, smax = _get_outer_edges(sample[:,i], range[i])
            try:
                n = operator.index(bins[i])

            except TypeError as e:
                raise TypeError(
                	"`bins[{}]` must be an integer, when a scalar".format(i)
                ) from e

            edges[i] = np.linspace(smin, smax, n + 1)
        elif np.ndim(bins[i]) == 1:
            edges[i] = np.asarray(bins[i])
            if np.any(edges[i][:-1] > edges[i][1:]):
                raise ValueError(
                    '`bins[{}]` must be monotonically increasing, when an array'
                    .format(i))
        else:
            raise ValueError(
                '`bins[{}]` must be a scalar or 1d array'.format(i))

        nbin[i] = len(edges[i]) + 1  # includes an outlier on each end
        dedges[i] = np.diff(edges[i])

    # Compute the bin number each sample falls into.
    Ncount = tuple(
        # avoid np.digitize to work around gh-11022
        np.searchsorted(edges[i], sample[:, i], side='right')
        for i in _range(D)
    )

    # Using digitize, values that fall on an edge are put in the right bin.
    # For the rightmost bin, we want values equal to the right edge to be
    # counted in the last bin, and not as an outlier.
    for i in _range(D):
        # Find which points are on the rightmost edge.
        on_edge = (sample[:, i] == edges[i][-1])
        # Shift these points one bin to the left.
        Ncount[i][on_edge] -= 1

    # Compute the sample indices in the flattened histogram matrix.
    # This raises an error if the array is too large.
    xy = np.ravel_multi_index(Ncount, nbin)

    # Compute the number of repetitions in xy and assign it to the
    # flattened histmat.
    hist = np.bincount(xy, weights, minlength=nbin.prod())

    # Shape into a proper matrix
    hist = hist.reshape(nbin)

    # This preserves the (bad) behavior observed in gh-7845, for now.
    hist = hist.astype(float, casting='safe')

    # Remove outliers (indices 0 and -1 for each dimension).
    core = D*(slice(1, -1),)
    hist = hist[core]

    if density:
        # calculate the probability density function
        s = hist.sum()
        for i in _range(D):
            shape = np.ones(D, int)
            shape[i] = nbin[i] - 2
            hist = hist / dedges[i].reshape(shape)
        hist /= s

    if (hist.shape != nbin - 2).any():
        raise RuntimeError(
            "Internal Shape Error")
    return hist, edges
```
