## Supplementary software v0.2.1 for "Virtual control arms for paediatric myopia trials: external validation of axial-elongation models": _histograms_impl.pyi

```
from collections.abc import Sequence
from typing import (
    Literal as L,
    Any,
    SupportsIndex,
    TypeAlias,
)

from numpy._typing import (
    NDArray,
    ArrayLike,
)

__all__ = ["histogram", "histogramdd", "histogram_bin_edges"]

_BinKind: TypeAlias = L[
    "stone",
    "auto",
    "doane",
    "fd",
    "rice",
    "scott",
    "sqrt",
    "sturges",
]

def histogram_bin_edges(
    a: ArrayLike,
    bins: _BinKind | SupportsIndex | ArrayLike = ...,
    range: None | tuple[float, float] = ...,
    weights: None | ArrayLike = ...,
) -> NDArray[Any]: ...

def histogram(
    a: ArrayLike,
    bins: _BinKind | SupportsIndex | ArrayLike = ...,
    range: None | tuple[float, float] = ...,
    density: bool = ...,
    weights: None | ArrayLike = ...,
) -> tuple[NDArray[Any], NDArray[Any]]: ...

def histogramdd(
    sample: ArrayLike,
    bins: SupportsIndex | ArrayLike = ...,
    range: Sequence[tuple[float, float]] = ...,
    density: None | bool = ...,
    weights: None | ArrayLike = ...,
) -> tuple[NDArray[Any], tuple[NDArray[Any], ...]]: ...
```
