## Supplementary software v0.2.1 for "Virtual control arms for paediatric myopia trials: external validation of axial-elongation models": _index_tricks_impl.py

```
import functools
import sys
import math
import warnings

import numpy as np
from .._utils import set_module
import numpy._core.numeric as _nx
from numpy._core.numeric import ScalarType, array
from numpy._core.numerictypes import issubdtype

import numpy.matrixlib as matrixlib
from numpy._core.multiarray import ravel_multi_index, unravel_index
from numpy._core import overrides, linspace
from numpy.lib.stride_tricks import as_strided
from numpy.lib._function_base_impl import diff


array_function_dispatch = functools.partial(
    overrides.array_function_dispatch, module='numpy')


__all__ = [
    'ravel_multi_index', 'unravel_index', 'mgrid', 'ogrid', 'r_', 'c_',
    's_', 'index_exp', 'ix_', 'ndenumerate', 'ndindex', 'fill_diagonal',
    'diag_indices', 'diag_indices_from'
]


def _ix__dispatcher(*args):
    return args


@array_function_dispatch(_ix__dispatcher)
def ix_(*args):
    """
    Construct an open mesh from multiple sequences.

    This function takes N 1-D sequences and returns N outputs with N
    dimensions each, such that the shape is 1 in all but one dimension
    and the dimension with the non-unit shape value cycles through all
    N dimensions.

    Using `ix_` one can quickly construct index arrays that will index
    the cross product. ``a[np.ix_([1,3],[2,5])]`` returns the array
    ``[[a[1,2] a[1,5]], [a[3,2] a[3,5]]]``.

    Parameters
    ----------
    args : 1-D sequences
        Each sequence should be of integer or boolean type.
        Boolean sequences will be interpreted as boolean masks for the
        corresponding dimension (equivalent to passing in
        ``np.nonzero(boolean_sequence)``).

    Returns
    -------
    out : tuple of ndarrays
        N arrays with N dimensions each, with N the number of input
        sequences. Together these arrays form an open mesh.

    See Also
    --------
    ogrid, mgrid, meshgrid

    Examples
    --------
    >>> import numpy as np
    >>> a = np.arange(10).reshape(2, 5)
    >>> a
    array([[0, 1, 2, 3, 4],
           [5, 6, 7, 8, 9]])
    >>> ixgrid = np.ix_([0, 1], [2, 4])
    >>> ixgrid
    (array([[0],
           [1]]), array([[2, 4]]))
    >>> ixgrid[0].shape, ixgrid[1].shape
    ((2, 1), (1, 2))
    >>> a[ixgrid]
    array([[2, 4],
           [7, 9]])

    >>> ixgrid = np.ix_([True, True], [2, 4])
    >>> a[ixgrid]
    array([[2, 4],
           [7, 9]])
    >>> ixgrid = np.ix_([True, True], [False, False, True, False, True])
    >>> a[ixgrid]
    array([[2, 4],
           [7, 9]])

    """
    out = []
    nd = len(args)
    for k, new in enumerate(args):
        if not isinstance(new, _nx.ndarray):
            new = np.asarray(new)
            if new.size == 0:
                # Explicitly type empty arrays to avoid float default
                new = new.astype(_nx.intp)
        if new.ndim != 1:
            raise ValueError("Cross index must be 1 dimensional")
        if issubdtype(new.dtype, _nx.bool):
            new, = new.nonzero()
        new = new.reshape((1,)*k + (new.size,) + (1,)*(nd-k-1))
        out.append(new)
    return tuple(out)


class nd_grid:
    """
    Construct a multi-dimensional "meshgrid".

    ``grid = nd_grid()`` creates an instance which will return a mesh-grid
    when indexed.  The dimension and number of the output arrays are equal
    to the number of indexing dimensions.  If the step length is not a
    complex number, then the stop is not inclusive.

    However, if the step length is a **complex number** (e.g. 5j), then the
    integer part of its magnitude is interpreted as specifying the
    number of points to create between the start and stop values, where
    the stop value **is inclusive**.

    If instantiated with an argument of ``sparse=True``, the mesh-grid is
    open (or not fleshed out) so that only one-dimension of each returned
    argument is greater than 1.

    Parameters
    ----------
    sparse : bool, optional
        Whether the grid is sparse or not. Default is False.

    Notes
    -----
    Two instances of `nd_grid` are made available in the NumPy namespace,
    `mgrid` and `ogrid`, approximately defined as::

        mgrid = nd_grid(sparse=False)
        ogrid = nd_grid(sparse=True)

    Users should use these pre-defined instances instead of using `nd_grid`
    directly.
    """
    __slots__ = ('sparse',)

    def __init__(self, sparse=False):
        self.sparse = sparse

    def __getitem__(self, key):
        try:
            size = []
            # Mimic the behavior of `np.arange` and use a data type
            # which is at least as large as `np.int_`
            num_list = [0]
            for k in range(len(key)):
                step = key[k].step
                start = key[k].start
                stop = key[k].stop
                if start is None:
                    start = 0
                if step is None:
                    step = 1
                if isinstance(step, (_nx.complexfloating, complex)):
                    step = abs(step)
                    size.append(int(step))
                else:
                    size.append(
                        int(math.ceil((stop - start) / (step*1.0))))
                num_list += [start, stop, step]
            typ = _nx.result_type(*num_list)
            if self.sparse:
                nn = [_nx.arange(_x, dtype=_t)
                      for _x, _t in zip(size, (typ,)*len(size))]
            else:
                nn = _nx.indices(size, typ)
            for k, kk in enumerate(key):
                step = kk.step
                start = kk.start
                if start is None:
                    start = 0
                if step is None:
                    step = 1
                if isinstance(step, (_nx.complexfloating, complex)):
                    step = int(abs(step))
                    if step != 1:
                        step = (kk.stop - start) / float(step - 1)
                nn[k] = (nn[k]*step+start)
            if self.sparse:
                slobj = [_nx.newaxis]*len(size)
                for k in range(len(size)):
                    slobj[k] = slice(None, None)
                    nn[k] = nn[k][tuple(slobj)]
                    slobj[k] = _nx.newaxis
                return tuple(nn)  # ogrid -> tuple of arrays
            return nn  # mgrid -> ndarray
        except (IndexError, TypeError):
            step = key.step
            stop = key.stop
            start = key.start
            if start is None:
                start = 0
            if isinstance(step, (_nx.complexfloating, complex)):
                # Prevent the (potential) creation of integer arrays
                step_float = abs(step)
                step = length = int(step_float)
                if step != 1:
                    step = (key.stop-start)/float(step-1)
                typ = _nx.result_type(start, stop, step_float)
                return _nx.arange(0, length, 1, dtype=typ)*step + start
            else:
                return _nx.arange(start, stop, step)


class MGridClass(nd_grid):
    """
    An instance which returns a dense multi-dimensional "meshgrid".

    An instance which returns a dense (or fleshed out) mesh-grid
    when indexed, so that each returned argument has the same shape.
    The dimensions and number of the output arrays are equal to the
    number of indexing dimensions.  If the step length is not a complex
    number, then the stop is not inclusive.

    However, if the step length is a **complex number** (e.g. 5j), then
    the integer part of its magnitude is interpreted as specifying the
    number of points to create between the start and stop values, where
    the stop value **is inclusive**.

    Returns
    -------
    mesh-grid : ndarray
        A single array, containing a set of `ndarray`\\ s all of the same
        dimensions. stacked along the first axis.

    See Also
    --------
    ogrid : like `mgrid` but returns open (not fleshed out) mesh grids
    meshgrid: return coordinate matrices from coordinate vectors
    r_ : array concatenator
    :ref:`how-to-partition`

    Examples
    --------
    >>> import numpy as np
    >>> np.mgrid[0:5, 0:5]
    array([[[0, 0, 0, 0, 0],
            [1, 1, 1, 1, 1],
            [2, 2, 2, 2, 2],
            [3, 3, 3, 3, 3],
            [4, 4, 4, 4, 4]],
           [[0, 1, 2, 3, 4],
            [0, 1, 2, 3, 4],
            [0, 1, 2, 3, 4],
            [0, 1, 2, 3, 4],
            [0, 1, 2, 3, 4]]])
    >>> np.mgrid[-1:1:5j]
    array([-1. , -0.5,  0. ,  0.5,  1. ])

    >>> np.mgrid[0:4].shape
    (4,)
    >>> np.mgrid[0:4, 0:5].shape
    (2, 4, 5)
    >>> np.mgrid[0:4, 0:5, 0:6].shape
    (3, 4, 5, 6)

    """
    __slots__ = ()

    def __init__(self):
        super().__init__(sparse=False)


mgrid = MGridClass()


class OGridClass(nd_grid):
    """
    An instance which returns an open multi-dimensional "meshgrid".

    An instance which returns an open (i.e. not fleshed out) mesh-grid
    when indexed, so that only one dimension of each returned array is
    greater than 1.  The dimension and number of the output arrays are
    equal to the number of indexing dimensions.  If the step length is
    not a complex number, then the stop is not inclusive.

    However, if the step length is a **complex number** (e.g. 5j), then
    the integer part of its magnitude is interpreted as specifying the
    number of points to create between the start and stop values, where
    the stop value **is inclusive**.

    Returns
    -------
    mesh-grid : ndarray or tuple of ndarrays
        If the input is a single slice, returns an array.
        If the input is multiple slices, returns a tuple of arrays, with
        only one dimension not equal to 1.

    See Also
    --------
    mgrid : like `ogrid` but returns dense (or fleshed out) mesh grids
    meshgrid: return coordinate matrices from coordinate vectors
    r_ : array concatenator
    :ref:`how-to-partition`

    Examples
    --------
    >>> from numpy import ogrid
    >>> ogrid[-1:1:5j]
    array([-1. , -0.5,  0. ,  0.5,  1. ])
    >>> ogrid[0:5, 0:5]
    (array([[0],
            [1],
            [2],
            [3],
            [4]]),
     array([[0, 1, 2, 3, 4]]))

    """
    __slots__ = ()

    def __init__(self):
        super().__init__(sparse=True)


ogrid = OGridClass()


class AxisConcatenator:
    """
    Translates slice objects to concatenation along an axis.

    For detailed documentation on usage, see `r_`.
    """
    __slots__ = ('axis', 'matrix', 'trans1d', 'ndmin')

    # allow ma.mr_ to override this
    concatenate = staticmethod(_nx.concatenate)
    makemat = staticmethod(matrixlib.matrix)

    def __init__(self, axis=0, matrix=False, ndmin=1, trans1d=-1):
        self.axis = axis
        self.matrix = matrix
        self.trans1d = trans1d
        self.ndmin = ndmin

    def __getitem__(self, key):
        # handle matrix builder syntax
        if isinstance(key, str):
            frame = sys._getframe().f_back
            mymat = matrixlib.bmat(key, frame.f_globals, frame.f_locals)
            return mymat

        if not isinstance(key, tuple):
            key = (key,)

        # copy attributes, since they can be overridden in the first argument
        trans1d = self.trans1d
        ndmin = self.ndmin
        matrix = self.matrix
        axis = self.axis

        objs = []
        # dtypes or scalars for weak scalar handling in result_type
        result_type_objs = []

        for k, item in enumerate(key):
            scalar = False
            if isinstance(item, slice):
                step = item.step
                start = item.start
                stop = item.stop
                if start is None:
                    start = 0
                if step is None:
                    step = 1
                if isinstance(step, (_nx.complexfloating, complex)):
                    size = int(abs(step))
                    newobj = linspace(start, stop, num=size)
                else:
                    newobj = _nx.arange(start, stop, step)
                if ndmin > 1:
                    newobj = array(newobj, copy=None, ndmin=ndmin)
                    if trans1d != -1:
                        newobj = newobj.swapaxes(-1, trans1d)
            elif isinstance(item, str):
                if k != 0:
                    raise ValueError("special directives must be the "
                                     "first entry.")
                if item in ('r', 'c'):
                    matrix = True
                    col = (item == 'c')
                    continue
                if ',' in item:
                    vec = item.split(',')
                    try:
                        axis, ndmin = [int(x) for x in vec[:2]]
                        if len(vec) == 3:
                            trans1d = int(vec[2])
                        continue
                    except Exception as e:
                        raise ValueError(
                            "unknown special directive {!r}".format(item)
                        ) from e
                try:
                    axis = int(item)
                    continue
                except (ValueError, TypeError) as e:
                    raise ValueError("unknown special directive") from e
            elif type(item) in ScalarType:
                scalar = True
                newobj = item
            else:
                item_ndim = np.ndim(item)
                newobj = array(item, copy=None, subok=True, ndmin=ndmin)
                if trans1d != -1 and item_ndim < ndmin:
                    k2 = ndmin - item_ndim
                    k1 = trans1d
                    if k1 < 0:
                        k1 += k2 + 1
                    defaxes = list(range(ndmin))
                    axes = defaxes[:k1] + defaxes[k2:] + defaxes[k1:k2]
                    newobj = newobj.transpose(axes)

            objs.append(newobj)
            if scalar:
                result_type_objs.append(item)
            else:
                result_type_objs.append(newobj.dtype)

        # Ensure that scalars won't up-cast unless warranted, for 0, drops
        # through to error in concatenate.
        if len(result_type_objs) != 0:
            final_dtype = _nx.result_type(*result_type_objs)
            # concatenate could do cast, but that can be overridden:
            objs = [array(obj, copy=None, subok=True,
                          ndmin=ndmin, dtype=final_dtype) for obj in objs]

        res = self.concatenate(tuple(objs), axis=axis)

        if matrix:
            oldndim = res.ndim
            res = self.makemat(res)
            if oldndim == 1 and col:
                res = res.T
        return res

    def __len__(self):
        return 0

# separate classes are used here instead of just making r_ = concatenator(0),
# etc. because otherwise we couldn't get the doc string to come out right
# in help(r_)


class RClass(AxisConcatenator):
    """
    Translates slice objects to concatenation along the first axis.

    This is a simple way to build up arrays quickly. There are two use cases.

    1. If the index expression contains comma separated arrays, then stack
       them along their first axis.
    2. If the index expression contains slice notation or scalars then create
       a 1-D array with a range indicated by the slice notation.

    If slice notation is used, the syntax ``start:stop:step`` is equivalent
    to ``np.arange(start, stop, step)`` inside of the brackets. However, if
    ``step`` is an imaginary number (i.e. 100j) then its integer portion is
    interpreted as a number-of-points desired and the start and stop are
    inclusive. In other words ``start:stop:stepj`` is interpreted as
    ``np.linspace(start, stop, step, endpoint=1)`` inside of the brackets.
    After expansion of slice notation, all comma separated sequences are
    concatenated together.

    Optional character strings placed as the first element of the index
    expression can be used to change the output. The strings 'r' or 'c' result
    in matrix output. If the result is 1-D and 'r' is specified a 1 x N (row)
    matrix is produced. If the result is 1-D and 'c' is specified, then a N x 1
    (column) matrix is produced. If the result is 2-D then both provide the
    same matrix result.

    A string integer specifies which axis to stack multiple comma separated
    arrays along. A string of two comma-separated integers allows indication
    of the minimum number of dimensions to force each entry into as the
    second integer (the axis to concatenate along is still the first integer).

    A string with three comma-separated integers allows specification of the
    axis to concatenate along, the minimum number of dimensions to force the
    entries to, and which axis should contain the start of the arrays which
    are less than the specified number of dimensions. In other words the third
    integer allows you to specify where the 1's should be placed in the shape
    of the arrays that have their shapes upgraded. By default, they are placed
    in the front of the shape tuple. The third argument allows you to specify
    where the start of the array should be instead. Thus, a third argument of
    '0' would place the 1's at the end of the array shape. Negative integers
    specify where in the new shape tuple the last dimension of upgraded arrays
    should be placed, so the default is '-1'.

    Parameters
    ----------
    Not a function, so takes no parameters


    Returns
    -------
    A concatenated ndarray or matrix.

    See Also
    --------
    concatenate : Join a sequence of arrays along an existing axis.
    c_ : Translates slice objects to concatenation along the second axis.

    Examples
    --------
    >>> import numpy as np
    >>> np.r_[np.array([1,2,3]), 0, 0, np.array([4,5,6])]
    array([1, 2, 3, ..., 4, 5, 6])
    >>> np.r_[-1:1:6j, [0]*3, 5, 6]
    array([-1. , -0.6, -0.2,  0.2,  0.6,  1. ,  0. ,  0. ,  0. ,  5. ,  6. ])

    String integers specify the axis to concatenate along or the minimum
    number of dimensions to force entries into.

    >>> a = np.array([[0, 1, 2], [3, 4, 5]])
    >>> np.r_['-1', a, a] # concatenate along last axis
    array([[0, 1, 2, 0, 1, 2],
           [3, 4, 5, 3, 4, 5]])
    >>> np.r_['0,2', [1,2,3], [4,5,6]] # concatenate along first axis, dim>=2
    array([[1, 2, 3],
           [4, 5, 6]])

    >>> np.r_['0,2,0', [1,2,3], [4,5,6]]
    array([[1],
           [2],
           [3],
           [4],
           [5],
           [6]])
    >>> np.r_['1,2,0', [1,2,3], [4,5,6]]
    array([[1, 4],
           [2, 5],
           [3, 6]])

    Using 'r' or 'c' as a first string argument creates a matrix.

    >>> np.r_['r',[1,2,3], [4,5,6]]
    matrix([[1, 2, 3, 4, 5, 6]])

    """
    __slots__ = ()

    def __init__(self):
        AxisConcatenator.__init__(self, 0)


r_ = RClass()


class CClass(AxisConcatenator):
    """
    Translates slice objects to concatenation along the second axis.

    This is short-hand for ``np.r_['-1,2,0', index expression]``, which is
    useful because of its common occurrence. In particular, arrays will be
    stacked along their last axis after being upgraded to at least 2-D with
    1's post-pended to the shape (column vectors made out of 1-D arrays).

    See Also
    --------
    column_stack : Stack 1-D arrays as columns into a 2-D array.
    r_ : For more detailed documentation.

    Examples
    --------
    >>> import numpy as np
    >>> np.c_[np.array([1,2,3]), np.array([4,5,6])]
    array([[1, 4],
           [2, 5],
           [3, 6]])
    >>> np.c_[np.array([[1,2,3]]), 0, 0, np.array([[4,5,6]])]
    array([[1, 2, 3, ..., 4, 5, 6]])

    """
    __slots__ = ()

    def __init__(self):
        AxisConcatenator.__init__(self, -1, ndmin=2, trans1d=0)


c_ = CClass()


@set_module('numpy')
class ndenumerate:
    """
    Multidimensional index iterator.

    Return an iterator yielding pairs of array coordinates and values.

    Parameters
    ----------
    arr : ndarray
      Input array.

    See Also
    --------
    ndindex, flatiter

    Examples
    --------
    >>> import numpy as np
    >>> a = np.array([[1, 2], [3, 4]])
    >>> for index, x in np.ndenumerate(a):
    ...     print(index, x)
    (0, 0) 1
    (0, 1) 2
    (1, 0) 3
    (1, 1) 4

    """

    def __init__(self, arr):
        self.iter = np.asarray(arr).flat

    def __next__(self):
        """
        Standard iterator method, returns the index tuple and array value.

        Returns
        -------
        coords : tuple of ints
            The indices of the current iteration.
        val : scalar
            The array element of the current iteration.

        """
        return self.iter.coords, next(self.iter)

    def __iter__(self):
        return self


@set_module('numpy')
class ndindex:
    """
    An N-dimensional iterator object to index arrays.

    Given the shape of an array, an `ndindex` instance iterates over
    the N-dimensional index of the array. At each iteration a tuple
    of indices is returned, the last dimension is iterated over first.

    Parameters
    ----------
    shape : ints, or a single tuple of ints
        The size of each dimension of the array can be passed as
        individual parameters or as the elements of a tuple.

    See Also
    --------
    ndenumerate, flatiter

    Examples
    --------
    >>> import numpy as np

    Dimensions as individual arguments

    >>> for index in np.ndindex(3, 2, 1):
    ...     print(index)
    (0, 0, 0)
    (0, 1, 0)
    (1, 0, 0)
    (1, 1, 0)
    (2, 0, 0)
    (2, 1, 0)

    Same dimensions - but in a tuple ``(3, 2, 1)``

    >>> for index in np.ndindex((3, 2, 1)):
    ...     print(index)
    (0, 0, 0)
    (0, 1, 0)
    (1, 0, 0)
    (1, 1, 0)
    (2, 0, 0)
    (2, 1, 0)

    """

    def __init__(self, *shape):
        if len(shape) == 1 and isinstance(shape[0], tuple):
            shape = shape[0]
        x = as_strided(_nx.zeros(1), shape=shape,
                       strides=_nx.zeros_like(shape))
        self._it = _nx.nditer(x, flags=['multi_index', 'zerosize_ok'],
                              order='C')

    def __iter__(self):
        return self

    def ndincr(self):
        """
        Increment the multi-dimensional index by one.

        This method is for backward compatibility only: do not use.

        .. deprecated:: 1.20.0
            This method has been advised against since numpy 1.8.0, but only
            started emitting DeprecationWarning as of this version.
        """
        # NumPy 1.20.0, 2020-09-08
        warnings.warn(
            "`ndindex.ndincr()` is deprecated, use `next(ndindex)` instead",
            DeprecationWarning, stacklevel=2)
        next(self)

    def __next__(self):
        """
        Standard iterator method, updates the index and returns the index
        tuple.

        Returns
        -------
        val : tuple of ints
            Returns a tuple containing the indices of the current
            iteration.

        """
        next(self._it)
        return self._it.multi_index


# You can do all this with slice() plus a few special objects,
# but there's a lot to remember. This version is simpler because
# it uses the standard array indexing syntax.
#
# Written by Konrad Hinsen <hinsen@cnrs-orleans.fr>
# last revision: 1999-7-23
#
# Cosmetic changes by T. Oliphant 2001
#
#

class IndexExpression:
    """
    A nicer way to build up index tuples for arrays.

    .. note::
       Use one of the two predefined instances ``index_exp`` or `s_`
       rather than directly using `IndexExpression`.

    For any index combination, including slicing and axis insertion,
    ``a[indices]`` is the same as ``a[np.index_exp[indices]]`` for any
    array `a`. However, ``np.index_exp[indices]`` can be used anywhere
    in Python code and returns a tuple of slice objects that can be
    used in the construction of complex index expressions.

    Parameters
    ----------
    maketuple : bool
        If True, always returns a tuple.

    See Also
    --------
    s_ : Predefined instance without tuple conversion:
       `s_ = IndexExpression(maketuple=False)`.
       The ``index_exp`` is another predefined instance that
       always returns a tuple:
       `index_exp = IndexExpression(maketuple=True)`.

    Notes
    -----
    You can do all this with :class:`slice` plus a few special objects,
    but there's a lot to remember and this version is simpler because
    it uses the standard array indexing syntax.

    Examples
    --------
    >>> import numpy as np
    >>> np.s_[2::2]
    slice(2, None, 2)
    >>> np.index_exp[2::2]
    (slice(2, None, 2),)

    >>> np.array([0, 1, 2, 3, 4])[np.s_[2::2]]
    array([2, 4])

    """
    __slots__ = ('maketuple',)

    def __init__(self, maketuple):
        self.maketuple = maketuple

    def __getitem__(self, item):
        if self.maketuple and not isinstance(item, tuple):
            return (item,)
        else:
            return item


index_exp = IndexExpression(maketuple=True)
s_ = IndexExpression(maketuple=False)

# End contribution from Konrad.


# The following functions complement those in twodim_base, but are
# applicable to N-dimensions.


def _fill_diagonal_dispatcher(a, val, wrap=None):
    return (a,)


@array_function_dispatch(_fill_diagonal_dispatcher)
def fill_diagonal(a, val, wrap=False):
    """Fill the main diagonal of the given array of any dimensionality.

    For an array `a` with ``a.ndim >= 2``, the diagonal is the list of
    values ``a[i, ..., i]`` with indices ``i`` all identical.  This function
    modifies the input array in-place without returning a value.

    Parameters
    ----------
    a : array, at least 2-D.
      Array whose diagonal is to be filled in-place.
    val : scalar or array_like
      Value(s) to write on the diagonal. If `val` is scalar, the value is
      written along the diagonal. If array-like, the flattened `val` is
      written along the diagonal, repeating if necessary to fill all
      diagonal entries.

    wrap : bool
      For tall matrices in NumPy version up to 1.6.2, the
      diagonal "wrapped" after N columns. You can have this behavior
      with this option. This affects only tall matrices.

    See also
    --------
    diag_indices, diag_indices_from

    Notes
    -----
    This functionality can be obtained via `diag_indices`, but internally
    this version uses a much faster implementation that never constructs the
    indices and uses simple slicing.

    Examples
    --------
    >>> import numpy as np
    >>> a = np.zeros((3, 3), int)
    >>> np.fill_diagonal(a, 5)
    >>> a
    array([[5, 0, 0],
           [0, 5, 0],
           [0, 0, 5]])

    The same function can operate on a 4-D array:

    >>> a = np.zeros((3, 3, 3, 3), int)
    >>> np.fill_diagonal(a, 4)

    We only show a few blocks for clarity:

    >>> a[0, 0]
    array([[4, 0, 0],
           [0, 0, 0],
           [0, 0, 0]])
    >>> a[1, 1]
    array([[0, 0, 0],
           [0, 4, 0],
           [0, 0, 0]])
    >>> a[2, 2]
    array([[0, 0, 0],
           [0, 0, 0],
           [0, 0, 4]])

    The wrap option affects only tall matrices:

    >>> # tall matrices no wrap
    >>> a = np.zeros((5, 3), int)
    >>> np.fill_diagonal(a, 4)
    >>> a
    array([[4, 0, 0],
           [0, 4, 0],
           [0, 0, 4],
           [0, 0, 0],
           [0, 0, 0]])

    >>> # tall matrices wrap
    >>> a = np.zeros((5, 3), int)
    >>> np.fill_diagonal(a, 4, wrap=True)
    >>> a
    array([[4, 0, 0],
           [0, 4, 0],
           [0, 0, 4],
           [0, 0, 0],
           [4, 0, 0]])

    >>> # wide matrices
    >>> a = np.zeros((3, 5), int)
    >>> np.fill_diagonal(a, 4, wrap=True)
    >>> a
    array([[4, 0, 0, 0, 0],
           [0, 4, 0, 0, 0],
           [0, 0, 4, 0, 0]])

    The anti-diagonal can be filled by reversing the order of elements
    using either `numpy.flipud` or `numpy.fliplr`.

    >>> a = np.zeros((3, 3), int);
    >>> np.fill_diagonal(np.fliplr(a), [1,2,3])  # Horizontal flip
    >>> a
    array([[0, 0, 1],
           [0, 2, 0],
           [3, 0, 0]])
    >>> np.fill_diagonal(np.flipud(a), [1,2,3])  # Vertical flip
    >>> a
    array([[0, 0, 3],
           [0, 2, 0],
           [1, 0, 0]])

    Note that the order in which the diagonal is filled varies depending
    on the flip function.
    """
    if a.ndim < 2:
        raise ValueError("array must be at least 2-d")
    end = None
    if a.ndim == 2:
        # Explicit, fast formula for the common case.  For 2-d arrays, we
        # accept rectangular ones.
        step = a.shape[1] + 1
        # This is needed to don't have tall matrix have the diagonal wrap.
        if not wrap:
            end = a.shape[1] * a.shape[1]
    else:
        # For more than d=2, the strided formula is only valid for arrays with
        # all dimensions equal, so we check first.
        if not np.all(diff(a.shape) == 0):
            raise ValueError("All dimensions of input must be of equal length")
        step = 1 + (np.cumprod(a.shape[:-1])).sum()

    # Write the value out into the diagonal.
    a.flat[:end:step] = val


@set_module('numpy')
def diag_indices(n, ndim=2):
    """
    Return the indices to access the main diagonal of an array.

    This returns a tuple of indices that can be used to access the main
    diagonal of an array `a` with ``a.ndim >= 2`` dimensions and shape
    (n, n, ..., n). For ``a.ndim = 2`` this is the usual diagonal, for
    ``a.ndim > 2`` this is the set of indices to access ``a[i, i, ..., i]``
    for ``i = [0..n-1]``.

    Parameters
    ----------
    n : int
      The size, along each dimension, of the arrays for which the returned
      indices can be used.

    ndim : int, optional
      The number of dimensions.

    See Also
    --------
    diag_indices_from

    Examples
    --------
    >>> import numpy as np

    Create a set of indices to access the diagonal of a (4, 4) array:

    >>> di = np.diag_indices(4)
    >>> di
    (array([0, 1, 2, 3]), array([0, 1, 2, 3]))
    >>> a = np.arange(16).reshape(4, 4)
    >>> a
    array([[ 0,  1,  2,  3],
           [ 4,  5,  6,  7],
           [ 8,  9, 10, 11],
           [12, 13, 14, 15]])
    >>> a[di] = 100
    >>> a
    array([[100,   1,   2,   3],
           [  4, 100,   6,   7],
           [  8,   9, 100,  11],
           [ 12,  13,  14, 100]])

    Now, we create indices to manipulate a 3-D array:

    >>> d3 = np.diag_indices(2, 3)
    >>> d3
    (array([0, 1]), array([0, 1]), array([0, 1]))

    And use it to set the diagonal of an array of zeros to 1:

    >>> a = np.zeros((2, 2, 2), dtype=int)
    >>> a[d3] = 1
    >>> a
    array([[[1, 0],
            [0, 0]],
           [[0, 0],
            [0, 1]]])

    """
    idx = np.arange(n)
    return (idx,) * ndim


def _diag_indices_from(arr):
    return (arr,)


@array_function_dispatch(_diag_indices_from)
def diag_indices_from(arr):
    """
    Return the indices to access the main diagonal of an n-dimensional array.

    See `diag_indices` for full details.

    Parameters
    ----------
    arr : array, at least 2-D

    See Also
    --------
    diag_indices

    Examples
    --------
    >>> import numpy as np

    Create a 4 by 4 array.

    >>> a = np.arange(16).reshape(4, 4)
    >>> a
    array([[ 0,  1,  2,  3],
           [ 4,  5,  6,  7],
           [ 8,  9, 10, 11],
           [12, 13, 14, 15]])

    Get the indices of the diagonal elements.

    >>> di = np.diag_indices_from(a)
    >>> di
    (array([0, 1, 2, 3]), array([0, 1, 2, 3]))

    >>> a[di]
    array([ 0,  5, 10, 15])

    This is simply syntactic sugar for diag_indices.

    >>> np.diag_indices(a.shape[0])
    (array([0, 1, 2, 3]), array([0, 1, 2, 3]))

    """

    if not arr.ndim >= 2:
        raise ValueError("input array must be at least 2-d")
    # For more than d=2, the strided formula is only valid for arrays with
    # all dimensions equal, so we check first.
    if not np.all(diff(arr.shape) == 0):
        raise ValueError("All dimensions of input must be of equal length")

    return diag_indices(arr.shape[0], arr.ndim)
```
