## Supplementary software v0.2.1 for "Virtual control arms for paediatric myopia trials: external validation of axial-elongation models": _index_tricks_impl.pyi

```
from collections.abc import Sequence
from typing import Any, ClassVar, Final, Generic, SupportsIndex, final, overload
from typing import Literal as L

from _typeshed import Incomplete
from typing_extensions import Self, TypeVar, deprecated

import numpy as np
from numpy._core.multiarray import ravel_multi_index, unravel_index
from numpy._typing import (
    ArrayLike,
    NDArray,
    _FiniteNestedSequence,
    _NestedSequence,
    _Shape,
    _SupportsArray,
    _SupportsDType,
)

__all__ = [  # noqa: RUF022
    "ravel_multi_index",
    "unravel_index",
    "mgrid",
    "ogrid",
    "r_",
    "c_",
    "s_",
    "index_exp",
    "ix_",
    "ndenumerate",
    "ndindex",
    "fill_diagonal",
    "diag_indices",
    "diag_indices_from",
]

###

_T = TypeVar("_T")
_TupleT = TypeVar("_TupleT", bound=tuple[Any, ...])
_ArrayT = TypeVar("_ArrayT", bound=NDArray[Any])
_DTypeT = TypeVar("_DTypeT", bound=np.dtype[Any])
_ScalarT = TypeVar("_ScalarT", bound=np.generic)
_ScalarT_co = TypeVar("_ScalarT_co", bound=np.generic, covariant=True)
_BoolT_co = TypeVar("_BoolT_co", bound=bool, default=bool, covariant=True)

_AxisT_co = TypeVar("_AxisT_co", bound=int, default=L[0], covariant=True)
_MatrixT_co = TypeVar("_MatrixT_co", bound=bool, default=L[False], covariant=True)
_NDMinT_co = TypeVar("_NDMinT_co", bound=int, default=L[1], covariant=True)
_Trans1DT_co = TypeVar("_Trans1DT_co", bound=int, default=L[-1], covariant=True)

###

class ndenumerate(Generic[_ScalarT_co]):
    @overload
    def __new__(cls, arr: _FiniteNestedSequence[_SupportsArray[np.dtype[_ScalarT]]]) -> ndenumerate[_ScalarT]: ...
    @overload
    def __new__(cls, arr: str | _NestedSequence[str]) -> ndenumerate[np.str_]: ...
    @overload
    def __new__(cls, arr: bytes | _NestedSequence[bytes]) -> ndenumerate[np.bytes_]: ...
    @overload
    def __new__(cls, arr: bool | _NestedSequence[bool]) -> ndenumerate[np.bool]: ...
    @overload
    def __new__(cls, arr: int | _NestedSequence[int]) -> ndenumerate[np.intp]: ...
    @overload
    def __new__(cls, arr: float | _NestedSequence[float]) -> ndenumerate[np.float64]: ...
    @overload
    def __new__(cls, arr: complex | _NestedSequence[complex]) -> ndenumerate[np.complex128]: ...
    @overload
    def __new__(cls, arr: object) -> ndenumerate[Any]: ...

    # The first overload is a (semi-)workaround for a mypy bug (tested with v1.10 and v1.11)
    @overload
    def __next__(
        self: ndenumerate[np.bool | np.number | np.flexible | np.datetime64 | np.timedelta64],
        /,
    ) -> tuple[tuple[int, ...], _ScalarT_co]: ...
    @overload
    def __next__(self: ndenumerate[np.object_], /) -> tuple[tuple[int, ...], Any]: ...
    @overload
    def __next__(self, /) -> tuple[tuple[int, ...], _ScalarT_co]: ...

    #
    def __iter__(self) -> Self: ...

class ndindex:
    @overload
    def __init__(self, shape: tuple[SupportsIndex, ...], /) -> None: ...
    @overload
    def __init__(self, /, *shape: SupportsIndex) -> None: ...

    #
    def __iter__(self) -> Self: ...
    def __next__(self) -> tuple[int, ...]: ...

    #
    @deprecated("Deprecated since 1.20.0.")
    def ndincr(self, /) -> None: ...

class nd_grid(Generic[_BoolT_co]):
    sparse: _BoolT_co
    def __init__(self, sparse: _BoolT_co = ...) -> None: ...
    @overload
    def __getitem__(self: nd_grid[L[False]], key: slice | Sequence[slice]) -> NDArray[Any]: ...
    @overload
    def __getitem__(self: nd_grid[L[True]], key: slice | Sequence[slice]) -> tuple[NDArray[Any], ...]: ...

@final
class MGridClass(nd_grid[L[False]]):
    def __init__(self) -> None: ...

@final
class OGridClass(nd_grid[L[True]]):
    def __init__(self) -> None: ...

class AxisConcatenator(Generic[_AxisT_co, _MatrixT_co, _NDMinT_co, _Trans1DT_co]):
    __slots__ = "axis", "matrix", "ndmin", "trans1d"

    makemat: ClassVar[type[np.matrix[tuple[int, int], np.dtype[Any]]]]

    axis: _AxisT_co
    matrix: _MatrixT_co
    ndmin: _NDMinT_co
    trans1d: _Trans1DT_co

    #
    def __init__(
        self,
        /,
        axis: _AxisT_co = ...,
        matrix: _MatrixT_co = ...,
        ndmin: _NDMinT_co = ...,
        trans1d: _Trans1DT_co = ...,
    ) -> None: ...

    # TODO(jorenham): annotate this
    def __getitem__(self, key: Incomplete, /) -> Incomplete: ...
    def __len__(self, /) -> L[0]: ...

    #
    @staticmethod
    @overload
    def concatenate(*a: ArrayLike, axis: SupportsIndex | None = 0, out: _ArrayT) -> _ArrayT: ...
    @staticmethod
    @overload
    def concatenate(*a: ArrayLike, axis: SupportsIndex | None = 0, out: None = None) -> NDArray[Any]: ...

@final
class RClass(AxisConcatenator[L[0], L[False], L[1], L[-1]]):
    def __init__(self, /) -> None: ...

@final
class CClass(AxisConcatenator[L[-1], L[False], L[2], L[0]]):
    def __init__(self, /) -> None: ...

class IndexExpression(Generic[_BoolT_co]):
    maketuple: _BoolT_co
    def __init__(self, maketuple: _BoolT_co) -> None: ...
    @overload
    def __getitem__(self, item: _TupleT) -> _TupleT: ...
    @overload
    def __getitem__(self: IndexExpression[L[True]], item: _T) -> tuple[_T]: ...
    @overload
    def __getitem__(self: IndexExpression[L[False]], item: _T) -> _T: ...

@overload
def ix_(*args: _FiniteNestedSequence[_SupportsDType[_DTypeT]]) -> tuple[np.ndarray[_Shape, _DTypeT], ...]: ...
@overload
def ix_(*args: str | _NestedSequence[str]) -> tuple[NDArray[np.str_], ...]: ...
@overload
def ix_(*args: bytes | _NestedSequence[bytes]) -> tuple[NDArray[np.bytes_], ...]: ...
@overload
def ix_(*args: bool | _NestedSequence[bool]) -> tuple[NDArray[np.bool], ...]: ...
@overload
def ix_(*args: int | _NestedSequence[int]) -> tuple[NDArray[np.intp], ...]: ...
@overload
def ix_(*args: float | _NestedSequence[float]) -> tuple[NDArray[np.float64], ...]: ...
@overload
def ix_(*args: complex | _NestedSequence[complex]) -> tuple[NDArray[np.complex128], ...]: ...

#
def fill_diagonal(a: NDArray[Any], val: object, wrap: bool = ...) -> None: ...

#
def diag_indices(n: int, ndim: int = ...) -> tuple[NDArray[np.intp], ...]: ...
def diag_indices_from(arr: ArrayLike) -> tuple[NDArray[np.intp], ...]: ...

#
mgrid: Final[MGridClass] = ...
ogrid: Final[OGridClass] = ...

r_: Final[RClass] = ...
c_: Final[CClass] = ...

index_exp: Final[IndexExpression[L[True]]] = ...
s_: Final[IndexExpression[L[False]]] = ...
```
