## Supplementary software v0.2.1 for "Virtual control arms for paediatric myopia trials: external validation of axial-elongation models": _iotools.py

```
"""A collection of functions designed to help I/O with ascii files.

"""
__docformat__ = "restructuredtext en"

import numpy as np
import numpy._core.numeric as nx
from numpy._utils import asbytes, asunicode


def _decode_line(line, encoding=None):
    """Decode bytes from binary input streams.

    Defaults to decoding from 'latin1'. That differs from the behavior of
    np.compat.asunicode that decodes from 'ascii'.

    Parameters
    ----------
    line : str or bytes
         Line to be decoded.
    encoding : str
         Encoding used to decode `line`.

    Returns
    -------
    decoded_line : str

    """
    if type(line) is bytes:
        if encoding is None:
            encoding = "latin1"
        line = line.decode(encoding)

    return line


def _is_string_like(obj):
    """
    Check whether obj behaves like a string.
    """
    try:
        obj + ''
    except (TypeError, ValueError):
        return False
    return True


def _is_bytes_like(obj):
    """
    Check whether obj behaves like a bytes object.
    """
    try:
        obj + b''
    except (TypeError, ValueError):
        return False
    return True


def has_nested_fields(ndtype):
    """
    Returns whether one or several fields of a dtype are nested.

    Parameters
    ----------
    ndtype : dtype
        Data-type of a structured array.

    Raises
    ------
    AttributeError
        If `ndtype` does not have a `names` attribute.

    Examples
    --------
    >>> import numpy as np
    >>> dt = np.dtype([('name', 'S4'), ('x', float), ('y', float)])
    >>> np.lib._iotools.has_nested_fields(dt)
    False

    """
    return any(ndtype[name].names is not None for name in ndtype.names or ())


def flatten_dtype(ndtype, flatten_base=False):
    """
    Unpack a structured data-type by collapsing nested fields and/or fields
    with a shape.

    Note that the field names are lost.

    Parameters
    ----------
    ndtype : dtype
        The datatype to collapse
    flatten_base : bool, optional
       If True, transform a field with a shape into several fields. Default is
       False.

    Examples
    --------
    >>> import numpy as np
    >>> dt = np.dtype([('name', 'S4'), ('x', float), ('y', float),
    ...                ('block', int, (2, 3))])
    >>> np.lib._iotools.flatten_dtype(dt)
    [dtype('S4'), dtype('float64'), dtype('float64'), dtype('int64')]
    >>> np.lib._iotools.flatten_dtype(dt, flatten_base=True)
    [dtype('S4'),
     dtype('float64'),
     dtype('float64'),
     dtype('int64'),
     dtype('int64'),
     dtype('int64'),
     dtype('int64'),
     dtype('int64'),
     dtype('int64')]

    """
    names = ndtype.names
    if names is None:
        if flatten_base:
            return [ndtype.base] * int(np.prod(ndtype.shape))
        return [ndtype.base]
    else:
        types = []
        for field in names:
            info = ndtype.fields[field]
            flat_dt = flatten_dtype(info[0], flatten_base)
            types.extend(flat_dt)
        return types


class LineSplitter:
    """
    Object to split a string at a given delimiter or at given places.

    Parameters
    ----------
    delimiter : str, int, or sequence of ints, optional
        If a string, character used to delimit consecutive fields.
        If an integer or a sequence of integers, width(s) of each field.
    comments : str, optional
        Character used to mark the beginning of a comment. Default is '#'.
    autostrip : bool, optional
        Whether to strip each individual field. Default is True.

    """

    def autostrip(self, method):
        """
        Wrapper to strip each member of the output of `method`.

        Parameters
        ----------
        method : function
            Function that takes a single argument and returns a sequence of
            strings.

        Returns
        -------
        wrapped : function
            The result of wrapping `method`. `wrapped` takes a single input
            argument and returns a list of strings that are stripped of
            white-space.

        """
        return lambda input: [_.strip() for _ in method(input)]

    def __init__(self, delimiter=None, comments='#', autostrip=True,
                 encoding=None):
        delimiter = _decode_line(delimiter)
        comments = _decode_line(comments)

        self.comments = comments

        # Delimiter is a character
        if (delimiter is None) or isinstance(delimiter, str):
            delimiter = delimiter or None
            _handyman = self._delimited_splitter
        # Delimiter is a list of field widths
        elif hasattr(delimiter, '__iter__'):
            _handyman = self._variablewidth_splitter
            idx = np.cumsum([0] + list(delimiter))
            delimiter = [slice(i, j) for (i, j) in zip(idx[:-1], idx[1:])]
        # Delimiter is a single integer
        elif int(delimiter):
            (_handyman, delimiter) = (
                    self._fixedwidth_splitter, int(delimiter))
        else:
            (_handyman, delimiter) = (self._delimited_splitter, None)
        self.delimiter = delimiter
        if autostrip:
            self._handyman = self.autostrip(_handyman)
        else:
            self._handyman = _handyman
        self.encoding = encoding

    def _delimited_splitter(self, line):
        """Chop off comments, strip, and split at delimiter. """
        if self.comments is not None:
            line = line.split(self.comments)[0]
        line = line.strip(" \r\n")
        if not line:
            return []
        return line.split(self.delimiter)

    def _fixedwidth_splitter(self, line):
        if self.comments is not None:
            line = line.split(self.comments)[0]
        line = line.strip("\r\n")
        if not line:
            return []
        fixed = self.delimiter
        slices = [slice(i, i + fixed) for i in range(0, len(line), fixed)]
        return [line[s] for s in slices]

    def _variablewidth_splitter(self, line):
        if self.comments is not None:
            line = line.split(self.comments)[0]
        if not line:
            return []
        slices = self.delimiter
        return [line[s] for s in slices]

    def __call__(self, line):
        return self._handyman(_decode_line(line, self.encoding))


class NameValidator:
    """
    Object to validate a list of strings to use as field names.

    The strings are stripped of any non alphanumeric character, and spaces
    are replaced by '_'. During instantiation, the user can define a list
    of names to exclude, as well as a list of invalid characters. Names in
    the exclusion list are appended a '_' character.

    Once an instance has been created, it can be called with a list of
    names, and a list of valid names will be created.  The `__call__`
    method accepts an optional keyword "default" that sets the default name
    in case of ambiguity. By default this is 'f', so that names will
    default to `f0`, `f1`, etc.

    Parameters
    ----------
    excludelist : sequence, optional
        A list of names to exclude. This list is appended to the default
        list ['return', 'file', 'print']. Excluded names are appended an
        underscore: for example, `file` becomes `file_` if supplied.
    deletechars : str, optional
        A string combining invalid characters that must be deleted from the
        names.
    case_sensitive : {True, False, 'upper', 'lower'}, optional
        * If True, field names are case-sensitive.
        * If False or 'upper', field names are converted to upper case.
        * If 'lower', field names are converted to lower case.

        The default value is True.
    replace_space : '_', optional
        Character(s) used in replacement of white spaces.

    Notes
    -----
    Calling an instance of `NameValidator` is the same as calling its
    method `validate`.

    Examples
    --------
    >>> import numpy as np
    >>> validator = np.lib._iotools.NameValidator()
    >>> validator(['file', 'field2', 'with space', 'CaSe'])
    ('file_', 'field2', 'with_space', 'CaSe')

    >>> validator = np.lib._iotools.NameValidator(excludelist=['excl'],
    ...                                           deletechars='q',
    ...                                           case_sensitive=False)
    >>> validator(['excl', 'field2', 'no_q', 'with space', 'CaSe'])
    ('EXCL', 'FIELD2', 'NO_Q', 'WITH_SPACE', 'CASE')

    """

    defaultexcludelist = ['return', 'file', 'print']
    defaultdeletechars = set(r"""~!@#$%^&*()-=+~\|]}[{';: /?.>,<""")

    def __init__(self, excludelist=None, deletechars=None,
                 case_sensitive=None, replace_space='_'):
        # Process the exclusion list ..
        if excludelist is None:
            excludelist = []
        excludelist.extend(self.defaultexcludelist)
        self.excludelist = excludelist
        # Process the list of characters to delete
        if deletechars is None:
            delete = self.defaultdeletechars
        else:
            delete = set(deletechars)
        delete.add('"')
        self.deletechars = delete
        # Process the case option .....
        if (case_sensitive is None) or (case_sensitive is True):
            self.case_converter = lambda x: x
        elif (case_sensitive is False) or case_sensitive.startswith('u'):
            self.case_converter = lambda x: x.upper()
        elif case_sensitive.startswith('l'):
            self.case_converter = lambda x: x.lower()
        else:
            msg = 'unrecognized case_sensitive value %s.' % case_sensitive
            raise ValueError(msg)

        self.replace_space = replace_space

    def validate(self, names, defaultfmt="f%i", nbfields=None):
        """
        Validate a list of strings as field names for a structured array.

        Parameters
        ----------
        names : sequence of str
            Strings to be validated.
        defaultfmt : str, optional
            Default format string, used if validating a given string
            reduces its length to zero.
        nbfields : integer, optional
            Final number of validated names, used to expand or shrink the
            initial list of names.

        Returns
        -------
        validatednames : list of str
            The list of validated field names.

        Notes
        -----
        A `NameValidator` instance can be called directly, which is the
        same as calling `validate`. For examples, see `NameValidator`.

        """
        # Initial checks ..............
        if (names is None):
            if (nbfields is None):
                return None
            names = []
        if isinstance(names, str):
            names = [names, ]
        if nbfields is not None:
            nbnames = len(names)
            if (nbnames < nbfields):
                names = list(names) + [''] * (nbfields - nbnames)
            elif (nbnames > nbfields):
                names = names[:nbfields]
        # Set some shortcuts ...........
        deletechars = self.deletechars
        excludelist = self.excludelist
        case_converter = self.case_converter
        replace_space = self.replace_space
        # Initializes some variables ...
        validatednames = []
        seen = dict()
        nbempty = 0

        for item in names:
            item = case_converter(item).strip()
            if replace_space:
                item = item.replace(' ', replace_space)
            item = ''.join([c for c in item if c not in deletechars])
            if item == '':
                item = defaultfmt % nbempty
                while item in names:
                    nbempty += 1
                    item = defaultfmt % nbempty
                nbempty += 1
            elif item in excludelist:
                item += '_'
            cnt = seen.get(item, 0)
            if cnt > 0:
                validatednames.append(item + '_%d' % cnt)
            else:
                validatednames.append(item)
            seen[item] = cnt + 1
        return tuple(validatednames)

    def __call__(self, names, defaultfmt="f%i", nbfields=None):
        return self.validate(names, defaultfmt=defaultfmt, nbfields=nbfields)


def str2bool(value):
    """
    Tries to transform a string supposed to represent a boolean to a boolean.

    Parameters
    ----------
    value : str
        The string that is transformed to a boolean.

    Returns
    -------
    boolval : bool
        The boolean representation of `value`.

    Raises
    ------
    ValueError
        If the string is not 'True' or 'False' (case independent)

    Examples
    --------
    >>> import numpy as np
    >>> np.lib._iotools.str2bool('TRUE')
    True
    >>> np.lib._iotools.str2bool('false')
    False

    """
    value = value.upper()
    if value == 'TRUE':
        return True
    elif value == 'FALSE':
        return False
    else:
        raise ValueError("Invalid boolean")


class ConverterError(Exception):
    """
    Exception raised when an error occurs in a converter for string values.

    """
    pass


class ConverterLockError(ConverterError):
    """
    Exception raised when an attempt is made to upgrade a locked converter.

    """
    pass


class ConversionWarning(UserWarning):
    """
    Warning issued when a string converter has a problem.

    Notes
    -----
    In `genfromtxt` a `ConversionWarning` is issued if raising exceptions
    is explicitly suppressed with the "invalid_raise" keyword.

    """
    pass


class StringConverter:
    """
    Factory class for function transforming a string into another object
    (int, float).

    After initialization, an instance can be called to transform a string
    into another object. If the string is recognized as representing a
    missing value, a default value is returned.

    Attributes
    ----------
    func : function
        Function used for the conversion.
    default : any
        Default value to return when the input corresponds to a missing
        value.
    type : type
        Type of the output.
    _status : int
        Integer representing the order of the conversion.
    _mapper : sequence of tuples
        Sequence of tuples (dtype, function, default value) to evaluate in
        order.
    _locked : bool
        Holds `locked` parameter.

    Parameters
    ----------
    dtype_or_func : {None, dtype, function}, optional
        If a `dtype`, specifies the input data type, used to define a basic
        function and a default value for missing data. For example, when
        `dtype` is float, the `func` attribute is set to `float` and the
        default value to `np.nan`.  If a function, this function is used to
        convert a string to another object. In this case, it is recommended
        to give an associated default value as input.
    default : any, optional
        Value to return by default, that is, when the string to be
        converted is flagged as missing. If not given, `StringConverter`
        tries to supply a reasonable default value.
    missing_values : {None, sequence of str}, optional
        ``None`` or sequence of strings indicating a missing value. If ``None``
        then missing values are indicated by empty entries. The default is
        ``None``.
    locked : bool, optional
        Whether the StringConverter should be locked to prevent automatic
        upgrade or not. Default is False.

    """
    _mapper = [(nx.bool, str2bool, False),
               (nx.int_, int, -1),]

    # On 32-bit systems, we need to make sure that we explicitly include
    # nx.int64 since ns.int_ is nx.int32.
    if nx.dtype(nx.int_).itemsize < nx.dtype(nx.int64).itemsize:
        _mapper.append((nx.int64, int, -1))

    _mapper.extend([(nx.float64, float, nx.nan),
                    (nx.complex128, complex, nx.nan + 0j),
                    (nx.longdouble, nx.longdouble, nx.nan),
                    # If a non-default dtype is passed, fall back to generic
                    # ones (should only be used for the converter)
                    (nx.integer, int, -1),
                    (nx.floating, float, nx.nan),
                    (nx.complexfloating, complex, nx.nan + 0j),
                    # Last, try with the string types (must be last, because
                    # `_mapper[-1]` is used as default in some cases)
                    (nx.str_, asunicode, '???'),
                    (nx.bytes_, asbytes, '???'),
                    ])

    @classmethod
    def _getdtype(cls, val):
        """Returns the dtype of the input variable."""
        return np.array(val).dtype

    @classmethod
    def _getsubdtype(cls, val):
        """Returns the type of the dtype of the input variable."""
        return np.array(val).dtype.type

    @classmethod
    def _dtypeortype(cls, dtype):
        """Returns dtype for datetime64 and type of dtype otherwise."""

        # This is a bit annoying. We want to return the "general" type in most
        # cases (ie. "string" rather than "S10"), but we want to return the
        # specific type for datetime64 (ie. "datetime64[us]" rather than
        # "datetime64").
        if dtype.type == np.datetime64:
            return dtype
        return dtype.type

    @classmethod
    def upgrade_mapper(cls, func, default=None):
        """
        Upgrade the mapper of a StringConverter by adding a new function and
        its corresponding default.

        The input function (or sequence of functions) and its associated
        default value (if any) is inserted in penultimate position of the
        mapper.  The corresponding type is estimated from the dtype of the
        default value.

        Parameters
        ----------
        func : var
            Function, or sequence of functions

        Examples
        --------
        >>> import dateutil.parser
        >>> import datetime
        >>> dateparser = dateutil.parser.parse
        >>> defaultdate = datetime.date(2000, 1, 1)
        >>> StringConverter.upgrade_mapper(dateparser, default=defaultdate)
        """
        # Func is a single functions
        if callable(func):
            cls._mapper.insert(-1, (cls._getsubdtype(default), func, default))
            return
        elif hasattr(func, '__iter__'):
            if isinstance(func[0], (tuple, list)):
                for _ in func:
                    cls._mapper.insert(-1, _)
                return
            if default is None:
                default = [None] * len(func)
            else:
                default = list(default)
                default.append([None] * (len(func) - len(default)))
            for fct, dft in zip(func, default):
                cls._mapper.insert(-1, (cls._getsubdtype(dft), fct, dft))

    @classmethod
    def _find_map_entry(cls, dtype):
        # if a converter for the specific dtype is available use that
        for i, (deftype, func, default_def) in enumerate(cls._mapper):
            if dtype.type == deftype:
                return i, (deftype, func, default_def)

        # otherwise find an inexact match
        for i, (deftype, func, default_def) in enumerate(cls._mapper):
            if np.issubdtype(dtype.type, deftype):
                return i, (deftype, func, default_def)

        raise LookupError

    def __init__(self, dtype_or_func=None, default=None, missing_values=None,
                 locked=False):
        # Defines a lock for upgrade
        self._locked = bool(locked)
        # No input dtype: minimal initialization
        if dtype_or_func is None:
            self.func = str2bool
            self._status = 0
            self.default = default or False
            dtype = np.dtype('bool')
        else:
            # Is the input a np.dtype ?
            try:
                self.func = None
                dtype = np.dtype(dtype_or_func)
            except TypeError:
                # dtype_or_func must be a function, then
                if not callable(dtype_or_func):
                    errmsg = ("The input argument `dtype` is neither a"
                              " function nor a dtype (got '%s' instead)")
                    raise TypeError(errmsg % type(dtype_or_func))
                # Set the function
                self.func = dtype_or_func
                # If we don't have a default, try to guess it or set it to
                # None
                if default is None:
                    try:
                        default = self.func('0')
                    except ValueError:
                        default = None
                dtype = self._getdtype(default)

            # find the best match in our mapper
            try:
                self._status, (_, func, default_def) = self._find_map_entry(dtype)
            except LookupError:
                # no match
                self.default = default
                _, func, _ = self._mapper[-1]
                self._status = 0
            else:
                # use the found default only if we did not already have one
                if default is None:
                    self.default = default_def
                else:
                    self.default = default

            # If the input was a dtype, set the function to the last we saw
            if self.func is None:
                self.func = func

            # If the status is 1 (int), change the function to
            # something more robust.
            if self.func == self._mapper[1][1]:
                if issubclass(dtype.type, np.uint64):
                    self.func = np.uint64
                elif issubclass(dtype.type, np.int64):
                    self.func = np.int64
                else:
                    self.func = lambda x: int(float(x))
        # Store the list of strings corresponding to missing values.
        if missing_values is None:
            self.missing_values = {''}
        else:
            if isinstance(missing_values, str):
                missing_values = missing_values.split(",")
            self.missing_values = set(list(missing_values) + [''])

        self._callingfunction = self._strict_call
        self.type = self._dtypeortype(dtype)
        self._checked = False
        self._initial_default = default

    def _loose_call(self, value):
        try:
            return self.func(value)
        except ValueError:
            return self.default

    def _strict_call(self, value):
        try:

            # We check if we can convert the value using the current function
            new_value = self.func(value)

            # In addition to having to check whether func can convert the
            # value, we also have to make sure that we don't get overflow
            # errors for integers.
            if self.func is int:
                try:
                    np.array(value, dtype=self.type)
                except OverflowError:
                    raise ValueError

            # We're still here so we can now return the new value
            return new_value

        except ValueError:
            if value.strip() in self.missing_values:
                if not self._status:
                    self._checked = False
                return self.default
            raise ValueError("Cannot convert string '%s'" % value)

    def __call__(self, value):
        return self._callingfunction(value)

    def _do_upgrade(self):
        # Raise an exception if we locked the converter...
        if self._locked:
            errmsg = "Converter is locked and cannot be upgraded"
            raise ConverterLockError(errmsg)
        _statusmax = len(self._mapper)
        # Complains if we try to upgrade by the maximum
        _status = self._status
        if _status == _statusmax:
            errmsg = "Could not find a valid conversion function"
            raise ConverterError(errmsg)
        elif _status < _statusmax - 1:
            _status += 1
        self.type, self.func, default = self._mapper[_status]
        self._status = _status
        if self._initial_default is not None:
            self.default = self._initial_default
        else:
            self.default = default

    def upgrade(self, value):
        """
        Find the best converter for a given string, and return the result.

        The supplied string `value` is converted by testing different
        converters in order. First the `func` method of the
        `StringConverter` instance is tried, if this fails other available
        converters are tried.  The order in which these other converters
        are tried is determined by the `_status` attribute of the instance.

        Parameters
        ----------
        value : str
            The string to convert.

        Returns
        -------
        out : any
            The result of converting `value` with the appropriate converter.

        """
        self._checked = True
        try:
            return self._strict_call(value)
        except ValueError:
            self._do_upgrade()
            return self.upgrade(value)

    def iterupgrade(self, value):
        self._checked = True
        if not hasattr(value, '__iter__'):
            value = (value,)
        _strict_call = self._strict_call
        try:
            for _m in value:
                _strict_call(_m)
        except ValueError:
            self._do_upgrade()
            self.iterupgrade(value)

    def update(self, func, default=None, testing_value=None,
               missing_values='', locked=False):
        """
        Set StringConverter attributes directly.

        Parameters
        ----------
        func : function
            Conversion function.
        default : any, optional
            Value to return by default, that is, when the string to be
            converted is flagged as missing. If not given,
            `StringConverter` tries to supply a reasonable default value.
        testing_value : str, optional
            A string representing a standard input value of the converter.
            This string is used to help defining a reasonable default
            value.
        missing_values : {sequence of str, None}, optional
            Sequence of strings indicating a missing value. If ``None``, then
            the existing `missing_values` are cleared. The default is ``''``.
        locked : bool, optional
            Whether the StringConverter should be locked to prevent
            automatic upgrade or not. Default is False.

        Notes
        -----
        `update` takes the same parameters as the constructor of
        `StringConverter`, except that `func` does not accept a `dtype`
        whereas `dtype_or_func` in the constructor does.

        """
        self.func = func
        self._locked = locked

        # Don't reset the default to None if we can avoid it
        if default is not None:
            self.default = default
            self.type = self._dtypeortype(self._getdtype(default))
        else:
            try:
                tester = func(testing_value or '1')
            except (TypeError, ValueError):
                tester = None
            self.type = self._dtypeortype(self._getdtype(tester))

        # Add the missing values to the existing set or clear it.
        if missing_values is None:
            # Clear all missing values even though the ctor initializes it to
            # set(['']) when the argument is None.
            self.missing_values = set()
        else:
            if not np.iterable(missing_values):
                missing_values = [missing_values]
            if not all(isinstance(v, str) for v in missing_values):
                raise TypeError("missing_values must be strings or unicode")
            self.missing_values.update(missing_values)


def easy_dtype(ndtype, names=None, defaultfmt="f%i", **validationargs):
    """
    Convenience function to create a `np.dtype` object.

    The function processes the input `dtype` and matches it with the given
    names.

    Parameters
    ----------
    ndtype : var
        Definition of the dtype. Can be any string or dictionary recognized
        by the `np.dtype` function, or a sequence of types.
    names : str or sequence, optional
        Sequence of strings to use as field names for a structured dtype.
        For convenience, `names` can be a string of a comma-separated list
        of names.
    defaultfmt : str, optional
        Format string used to define missing names, such as ``"f%i"``
        (default) or ``"fields_%02i"``.
    validationargs : optional
        A series of optional arguments used to initialize a
        `NameValidator`.

    Examples
    --------
    >>> import numpy as np
    >>> np.lib._iotools.easy_dtype(float)
    dtype('float64')
    >>> np.lib._iotools.easy_dtype("i4, f8")
    dtype([('f0', '<i4'), ('f1', '<f8')])
    >>> np.lib._iotools.easy_dtype("i4, f8", defaultfmt="field_%03i")
    dtype([('field_000', '<i4'), ('field_001', '<f8')])

    >>> np.lib._iotools.easy_dtype((int, float, float), names="a,b,c")
    dtype([('a', '<i8'), ('b', '<f8'), ('c', '<f8')])
    >>> np.lib._iotools.easy_dtype(float, names="a,b,c")
    dtype([('a', '<f8'), ('b', '<f8'), ('c', '<f8')])

    """
    try:
        ndtype = np.dtype(ndtype)
    except TypeError:
        validate = NameValidator(**validationargs)
        nbfields = len(ndtype)
        if names is None:
            names = [''] * len(ndtype)
        elif isinstance(names, str):
            names = names.split(",")
        names = validate(names, nbfields=nbfields, defaultfmt=defaultfmt)
        ndtype = np.dtype(dict(formats=ndtype, names=names))
    else:
        # Explicit names
        if names is not None:
            validate = NameValidator(**validationargs)
            if isinstance(names, str):
                names = names.split(",")
            # Simple dtype: repeat to match the nb of names
            if ndtype.names is None:
                formats = tuple([ndtype.type] * len(names))
                names = validate(names, defaultfmt=defaultfmt)
                ndtype = np.dtype(list(zip(names, formats)))
            # Structured dtype: just validate the names as needed
            else:
                ndtype.names = validate(names, nbfields=len(ndtype.names),
                                        defaultfmt=defaultfmt)
        # No implicit names
        elif ndtype.names is not None:
            validate = NameValidator(**validationargs)
            # Default initial names : should we change the format ?
            numbered_names = tuple("f%i" % i for i in range(len(ndtype.names)))
            if ((ndtype.names == numbered_names) and (defaultfmt != "f%i")):
                ndtype.names = validate([''] * len(ndtype.names),
                                        defaultfmt=defaultfmt)
            # Explicit initial names : just validate
            else:
                ndtype.names = validate(ndtype.names, defaultfmt=defaultfmt)
    return ndtype
```
