## Supplementary software v0.2.1 for "Virtual control arms for paediatric myopia trials: external validation of axial-elongation models": _iotools.pyi

```
from collections.abc import Callable, Iterable, Sequence
from typing import Any, ClassVar, Final, Literal, TypedDict, overload, type_check_only

from typing_extensions import TypeVar, Unpack

import numpy as np
import numpy.typing as npt

_T = TypeVar("_T")

@type_check_only
class _ValidationKwargs(TypedDict, total=False):
    excludelist: Iterable[str] | None
    deletechars: Iterable[str] | None
    case_sensitive: Literal["upper", "lower"] | bool | None
    replace_space: str

###

__docformat__: Final[str] = "restructuredtext en"

class ConverterError(Exception): ...
class ConverterLockError(ConverterError): ...
class ConversionWarning(UserWarning): ...

class LineSplitter:
    delimiter: str | int | Iterable[int] | None
    comments: str
    encoding: str | None

    def __init__(
        self,
        /,
        delimiter: str | bytes | int | Iterable[int] | None = None,
        comments: str | bytes = "#",
        autostrip: bool = True,
        encoding: str | None = None,
    ) -> None: ...
    def __call__(self, /, line: str | bytes) -> list[str]: ...
    def autostrip(self, /, method: Callable[[_T], Iterable[str]]) -> Callable[[_T], list[str]]: ...

class NameValidator:
    defaultexcludelist: ClassVar[Sequence[str]]
    defaultdeletechars: ClassVar[Sequence[str]]
    excludelist: list[str]
    deletechars: set[str]
    case_converter: Callable[[str], str]
    replace_space: str

    def __init__(
        self,
        /,
        excludelist: Iterable[str] | None = None,
        deletechars: Iterable[str] | None = None,
        case_sensitive: Literal["upper", "lower"] | bool | None = None,
        replace_space: str = "_",
    ) -> None: ...
    def __call__(self, /, names: Iterable[str], defaultfmt: str = "f%i", nbfields: int | None = None) -> tuple[str, ...]: ...
    def validate(self, /, names: Iterable[str], defaultfmt: str = "f%i", nbfields: int | None = None) -> tuple[str, ...]: ...

class StringConverter:
    func: Callable[[str], Any] | None
    default: Any
    missing_values: set[str]
    type: np.dtype[np.datetime64] | np.generic

    def __init__(
        self,
        /,
        dtype_or_func: npt.DTypeLike | None = None,
        default: None = None,
        missing_values: Iterable[str] | None = None,
        locked: bool = False,
    ) -> None: ...
    def update(
        self,
        /,
        func: Callable[[str], Any],
        default: object | None = None,
        testing_value: str | None = None,
        missing_values: str = "",
        locked: bool = False,
    ) -> None: ...
    #
    def __call__(self, /, value: str) -> Any: ...
    def upgrade(self, /, value: str) -> Any: ...
    def iterupgrade(self, /, value: Iterable[str] | str) -> None: ...

    #
    @classmethod
    def upgrade_mapper(cls, func: Callable[[str], Any], default: object | None = None) -> None: ...

@overload
def str2bool(value: Literal["false", "False", "FALSE"]) -> Literal[False]: ...
@overload
def str2bool(value: Literal["true", "True", "TRUE"]) -> Literal[True]: ...

#
def has_nested_fields(ndtype: np.dtype[np.void]) -> bool: ...
def flatten_dtype(ndtype: np.dtype[np.void], flatten_base: bool = False) -> type[np.dtype[Any]]: ...
def easy_dtype(
    ndtype: npt.DTypeLike,
    names: Iterable[str] | None = None,
    defaultfmt: str = "f%i",
    **validationargs: Unpack[_ValidationKwargs],
) -> np.dtype[np.void]: ...
```
