## Supplementary software v0.2.1 for "Virtual control arms for paediatric myopia trials: external validation of axial-elongation models": _nanfunctions_impl.py

```
"""
Functions that ignore NaN.

Functions
---------

- `nanmin` -- minimum non-NaN value
- `nanmax` -- maximum non-NaN value
- `nanargmin` -- index of minimum non-NaN value
- `nanargmax` -- index of maximum non-NaN value
- `nansum` -- sum of non-NaN values
- `nanprod` -- product of non-NaN values
- `nancumsum` -- cumulative sum of non-NaN values
- `nancumprod` -- cumulative product of non-NaN values
- `nanmean` -- mean of non-NaN values
- `nanvar` -- variance of non-NaN values
- `nanstd` -- standard deviation of non-NaN values
- `nanmedian` -- median of non-NaN values
- `nanquantile` -- qth quantile of non-NaN values
- `nanpercentile` -- qth percentile of non-NaN values

"""
import functools
import warnings
import numpy as np
import numpy._core.numeric as _nx
from numpy.lib import _function_base_impl as fnb
from numpy.lib._function_base_impl import _weights_are_valid
from numpy._core import overrides


array_function_dispatch = functools.partial(
    overrides.array_function_dispatch, module='numpy')


__all__ = [
    'nansum', 'nanmax', 'nanmin', 'nanargmax', 'nanargmin', 'nanmean',
    'nanmedian', 'nanpercentile', 'nanvar', 'nanstd', 'nanprod',
    'nancumsum', 'nancumprod', 'nanquantile'
    ]


def _nan_mask(a, out=None):
    """
    Parameters
    ----------
    a : array-like
        Input array with at least 1 dimension.
    out : ndarray, optional
        Alternate output array in which to place the result.  The default
        is ``None``; if provided, it must have the same shape as the
        expected output and will prevent the allocation of a new array.

    Returns
    -------
    y : bool ndarray or True
        A bool array where ``np.nan`` positions are marked with ``False``
        and other positions are marked with ``True``. If the type of ``a``
        is such that it can't possibly contain ``np.nan``, returns ``True``.
    """
    # we assume that a is an array for this private function

    if a.dtype.kind not in 'fc':
        return True

    y = np.isnan(a, out=out)
    y = np.invert(y, out=y)
    return y

def _replace_nan(a, val):
    """
    If `a` is of inexact type, make a copy of `a`, replace NaNs with
    the `val` value, and return the copy together with a boolean mask
    marking the locations where NaNs were present. If `a` is not of
    inexact type, do nothing and return `a` together with a mask of None.

    Note that scalars will end up as array scalars, which is important
    for using the result as the value of the out argument in some
    operations.

    Parameters
    ----------
    a : array-like
        Input array.
    val : float
        NaN values are set to val before doing the operation.

    Returns
    -------
    y : ndarray
        If `a` is of inexact type, return a copy of `a` with the NaNs
        replaced by the fill value, otherwise return `a`.
    mask: {bool, None}
        If `a` is of inexact type, return a boolean mask marking locations of
        NaNs, otherwise return None.

    """
    a = np.asanyarray(a)

    if a.dtype == np.object_:
        # object arrays do not support `isnan` (gh-9009), so make a guess
        mask = np.not_equal(a, a, dtype=bool)
    elif issubclass(a.dtype.type, np.inexact):
        mask = np.isnan(a)
    else:
        mask = None

    if mask is not None:
        a = np.array(a, subok=True, copy=True)
        np.copyto(a, val, where=mask)

    return a, mask


def _copyto(a, val, mask):
    """
    Replace values in `a` with NaN where `mask` is True.  This differs from
    copyto in that it will deal with the case where `a` is a numpy scalar.

    Parameters
    ----------
    a : ndarray or numpy scalar
        Array or numpy scalar some of whose values are to be replaced
        by val.
    val : numpy scalar
        Value used a replacement.
    mask : ndarray, scalar
        Boolean array. Where True the corresponding element of `a` is
        replaced by `val`. Broadcasts.

    Returns
    -------
    res : ndarray, scalar
        Array with elements replaced or scalar `val`.

    """
    if isinstance(a, np.ndarray):
        np.copyto(a, val, where=mask, casting='unsafe')
    else:
        a = a.dtype.type(val)
    return a


def _remove_nan_1d(arr1d, second_arr1d=None, overwrite_input=False):
    """
    Equivalent to arr1d[~arr1d.isnan()], but in a different order

    Presumably faster as it incurs fewer copies

    Parameters
    ----------
    arr1d : ndarray
        Array to remove nans from
    second_arr1d : ndarray or None
        A second array which will have the same positions removed as arr1d.
    overwrite_input : bool
        True if `arr1d` can be modified in place

    Returns
    -------
    res : ndarray
        Array with nan elements removed
    second_res : ndarray or None
        Second array with nan element positions of first array removed.
    overwrite_input : bool
        True if `res` can be modified in place, given the constraint on the
        input
    """
    if arr1d.dtype == object:
        # object arrays do not support `isnan` (gh-9009), so make a guess
        c = np.not_equal(arr1d, arr1d, dtype=bool)
    else:
        c = np.isnan(arr1d)

    s = np.nonzero(c)[0]
    if s.size == arr1d.size:
        warnings.warn("All-NaN slice encountered", RuntimeWarning,
                      stacklevel=6)
        if second_arr1d is None:
            return arr1d[:0], None, True
        else:
            return arr1d[:0], second_arr1d[:0], True
    elif s.size == 0:
        return arr1d, second_arr1d, overwrite_input
    else:
        if not overwrite_input:
            arr1d = arr1d.copy()
        # select non-nans at end of array
        enonan = arr1d[-s.size:][~c[-s.size:]]
        # fill nans in beginning of array with non-nans of end
        arr1d[s[:enonan.size]] = enonan

        if second_arr1d is None:
            return arr1d[:-s.size], None, True
        else:
            if not overwrite_input:
                second_arr1d = second_arr1d.copy()
            enonan = second_arr1d[-s.size:][~c[-s.size:]]
            second_arr1d[s[:enonan.size]] = enonan

            return arr1d[:-s.size], second_arr1d[:-s.size], True


def _divide_by_count(a, b, out=None):
    """
    Compute a/b ignoring invalid results. If `a` is an array the division
    is done in place. If `a` is a scalar, then its type is preserved in the
    output. If out is None, then a is used instead so that the division
    is in place. Note that this is only called with `a` an inexact type.

    Parameters
    ----------
    a : {ndarray, numpy scalar}
        Numerator. Expected to be of inexact type but not checked.
    b : {ndarray, numpy scalar}
        Denominator.
    out : ndarray, optional
        Alternate output array in which to place the result.  The default
        is ``None``; if provided, it must have the same shape as the
        expected output, but the type will be cast if necessary.

    Returns
    -------
    ret : {ndarray, numpy scalar}
        The return value is a/b. If `a` was an ndarray the division is done
        in place. If `a` is a numpy scalar, the division preserves its type.

    """
    with np.errstate(invalid='ignore', divide='ignore'):
        if isinstance(a, np.ndarray):
            if out is None:
                return np.divide(a, b, out=a, casting='unsafe')
            else:
                return np.divide(a, b, out=out, casting='unsafe')
        else:
            if out is None:
                # Precaution against reduced object arrays
                try:
                    return a.dtype.type(a / b)
                except AttributeError:
                    return a / b
            else:
                # This is questionable, but currently a numpy scalar can
                # be output to a zero dimensional array.
                return np.divide(a, b, out=out, casting='unsafe')


def _nanmin_dispatcher(a, axis=None, out=None, keepdims=None,
                       initial=None, where=None):
    return (a, out)


@array_function_dispatch(_nanmin_dispatcher)
def nanmin(a, axis=None, out=None, keepdims=np._NoValue, initial=np._NoValue,
           where=np._NoValue):
    """
    Return minimum of an array or minimum along an axis, ignoring any NaNs.
    When all-NaN slices are encountered a ``RuntimeWarning`` is raised and
    Nan is returned for that slice.

    Parameters
    ----------
    a : array_like
        Array containing numbers whose minimum is desired. If `a` is not an
        array, a conversion is attempted.
    axis : {int, tuple of int, None}, optional
        Axis or axes along which the minimum is computed. The default is to compute
        the minimum of the flattened array.
    out : ndarray, optional
        Alternate output array in which to place the result.  The default
        is ``None``; if provided, it must have the same shape as the
        expected output, but the type will be cast if necessary. See
        :ref:`ufuncs-output-type` for more details.
    keepdims : bool, optional
        If this is set to True, the axes which are reduced are left
        in the result as dimensions with size one. With this option,
        the result will broadcast correctly against the original `a`.

        If the value is anything but the default, then
        `keepdims` will be passed through to the `min` method
        of sub-classes of `ndarray`.  If the sub-classes methods
        does not implement `keepdims` any exceptions will be raised.
    initial : scalar, optional
        The maximum value of an output element. Must be present to allow
        computation on empty slice. See `~numpy.ufunc.reduce` for details.

        .. versionadded:: 1.22.0
    where : array_like of bool, optional
        Elements to compare for the minimum. See `~numpy.ufunc.reduce`
        for details.

        .. versionadded:: 1.22.0

    Returns
    -------
    nanmin : ndarray
        An array with the same shape as `a`, with the specified axis
        removed.  If `a` is a 0-d array, or if axis is None, an ndarray
        scalar is returned.  The same dtype as `a` is returned.

    See Also
    --------
    nanmax :
        The maximum value of an array along a given axis, ignoring any NaNs.
    amin :
        The minimum value of an array along a given axis, propagating any NaNs.
    fmin :
        Element-wise minimum of two arrays, ignoring any NaNs.
    minimum :
        Element-wise minimum of two arrays, propagating any NaNs.
    isnan :
        Shows which elements are Not a Number (NaN).
    isfinite:
        Shows which elements are neither NaN nor infinity.

    amax, fmax, maximum

    Notes
    -----
    NumPy uses the IEEE Standard for Binary Floating-Point for Arithmetic
    (IEEE 754). This means that Not a Number is not equivalent to infinity.
    Positive infinity is treated as a very large number and negative
    infinity is treated as a very small (i.e. negative) number.

    If the input has a integer type the function is equivalent to np.min.

    Examples
    --------
    >>> import numpy as np
    >>> a = np.array([[1, 2], [3, np.nan]])
    >>> np.nanmin(a)
    1.0
    >>> np.nanmin(a, axis=0)
    array([1.,  2.])
    >>> np.nanmin(a, axis=1)
    array([1.,  3.])

    When positive infinity and negative infinity are present:

    >>> np.nanmin([1, 2, np.nan, np.inf])
    1.0
    >>> np.nanmin([1, 2, np.nan, -np.inf])
    -inf

    """
    kwargs = {}
    if keepdims is not np._NoValue:
        kwargs['keepdims'] = keepdims
    if initial is not np._NoValue:
        kwargs['initial'] = initial
    if where is not np._NoValue:
        kwargs['where'] = where

    if type(a) is np.ndarray and a.dtype != np.object_:
        # Fast, but not safe for subclasses of ndarray, or object arrays,
        # which do not implement isnan (gh-9009), or fmin correctly (gh-8975)
        res = np.fmin.reduce(a, axis=axis, out=out, **kwargs)
        if np.isnan(res).any():
            warnings.warn("All-NaN slice encountered", RuntimeWarning,
                          stacklevel=2)
    else:
        # Slow, but safe for subclasses of ndarray
        a, mask = _replace_nan(a, +np.inf)
        res = np.amin(a, axis=axis, out=out, **kwargs)
        if mask is None:
            return res

        # Check for all-NaN axis
        kwargs.pop("initial", None)
        mask = np.all(mask, axis=axis, **kwargs)
        if np.any(mask):
            res = _copyto(res, np.nan, mask)
            warnings.warn("All-NaN axis encountered", RuntimeWarning,
                          stacklevel=2)
    return res


def _nanmax_dispatcher(a, axis=None, out=None, keepdims=None,
                       initial=None, where=None):
    return (a, out)


@array_function_dispatch(_nanmax_dispatcher)
def nanmax(a, axis=None, out=None, keepdims=np._NoValue, initial=np._NoValue,
           where=np._NoValue):
    """
    Return the maximum of an array or maximum along an axis, ignoring any
    NaNs.  When all-NaN slices are encountered a ``RuntimeWarning`` is
    raised and NaN is returned for that slice.

    Parameters
    ----------
    a : array_like
        Array containing numbers whose maximum is desired. If `a` is not an
        array, a conversion is attempted.
    axis : {int, tuple of int, None}, optional
        Axis or axes along which the maximum is computed. The default is to compute
        the maximum of the flattened array.
    out : ndarray, optional
        Alternate output array in which to place the result.  The default
        is ``None``; if provided, it must have the same shape as the
        expected output, but the type will be cast if necessary. See
        :ref:`ufuncs-output-type` for more details.
    keepdims : bool, optional
        If this is set to True, the axes which are reduced are left
        in the result as dimensions with size one. With this option,
        the result will broadcast correctly against the original `a`.
        If the value is anything but the default, then
        `keepdims` will be passed through to the `max` method
        of sub-classes of `ndarray`.  If the sub-classes methods
        does not implement `keepdims` any exceptions will be raised.
    initial : scalar, optional
        The minimum value of an output element. Must be present to allow
        computation on empty slice. See `~numpy.ufunc.reduce` for details.

        .. versionadded:: 1.22.0
    where : array_like of bool, optional
        Elements to compare for the maximum. See `~numpy.ufunc.reduce`
        for details.

        .. versionadded:: 1.22.0

    Returns
    -------
    nanmax : ndarray
        An array with the same shape as `a`, with the specified axis removed.
        If `a` is a 0-d array, or if axis is None, an ndarray scalar is
        returned.  The same dtype as `a` is returned.

    See Also
    --------
    nanmin :
        The minimum value of an array along a given axis, ignoring any NaNs.
    amax :
        The maximum value of an array along a given axis, propagating any NaNs.
    fmax :
        Element-wise maximum of two arrays, ignoring any NaNs.
    maximum :
        Element-wise maximum of two arrays, propagating any NaNs.
    isnan :
        Shows which elements are Not a Number (NaN).
    isfinite:
        Shows which elements are neither NaN nor infinity.

    amin, fmin, minimum

    Notes
    -----
    NumPy uses the IEEE Standard for Binary Floating-Point for Arithmetic
    (IEEE 754). This means that Not a Number is not equivalent to infinity.
    Positive infinity is treated as a very large number and negative
    infinity is treated as a very small (i.e. negative) number.

    If the input has a integer type the function is equivalent to np.max.

    Examples
    --------
    >>> import numpy as np
    >>> a = np.array([[1, 2], [3, np.nan]])
    >>> np.nanmax(a)
    3.0
    >>> np.nanmax(a, axis=0)
    array([3.,  2.])
    >>> np.nanmax(a, axis=1)
    array([2.,  3.])

    When positive infinity and negative infinity are present:

    >>> np.nanmax([1, 2, np.nan, -np.inf])
    2.0
    >>> np.nanmax([1, 2, np.nan, np.inf])
    inf

    """
    kwargs = {}
    if keepdims is not np._NoValue:
        kwargs['keepdims'] = keepdims
    if initial is not np._NoValue:
        kwargs['initial'] = initial
    if where is not np._NoValue:
        kwargs['where'] = where

    if type(a) is np.ndarray and a.dtype != np.object_:
        # Fast, but not safe for subclasses of ndarray, or object arrays,
        # which do not implement isnan (gh-9009), or fmax correctly (gh-8975)
        res = np.fmax.reduce(a, axis=axis, out=out, **kwargs)
        if np.isnan(res).any():
            warnings.warn("All-NaN slice encountered", RuntimeWarning,
                          stacklevel=2)
    else:
        # Slow, but safe for subclasses of ndarray
        a, mask = _replace_nan(a, -np.inf)
        res = np.amax(a, axis=axis, out=out, **kwargs)
        if mask is None:
            return res

        # Check for all-NaN axis
        kwargs.pop("initial", None)
        mask = np.all(mask, axis=axis, **kwargs)
        if np.any(mask):
            res = _copyto(res, np.nan, mask)
            warnings.warn("All-NaN axis encountered", RuntimeWarning,
                          stacklevel=2)
    return res


def _nanargmin_dispatcher(a, axis=None, out=None, *, keepdims=None):
    return (a,)


@array_function_dispatch(_nanargmin_dispatcher)
def nanargmin(a, axis=None, out=None, *, keepdims=np._NoValue):
    """
    Return the indices of the minimum values in the specified axis ignoring
    NaNs. For all-NaN slices ``ValueError`` is raised. Warning: the results
    cannot be trusted if a slice contains only NaNs and Infs.

    Parameters
    ----------
    a : array_like
        Input data.
    axis : int, optional
        Axis along which to operate.  By default flattened input is used.
    out : array, optional
        If provided, the result will be inserted into this array. It should
        be of the appropriate shape and dtype.

        .. versionadded:: 1.22.0
    keepdims : bool, optional
        If this is set to True, the axes which are reduced are left
        in the result as dimensions with size one. With this option,
        the result will broadcast correctly against the array.

        .. versionadded:: 1.22.0

    Returns
    -------
    index_array : ndarray
        An array of indices or a single index value.

    See Also
    --------
    argmin, nanargmax

    Examples
    --------
    >>> import numpy as np
    >>> a = np.array([[np.nan, 4], [2, 3]])
    >>> np.argmin(a)
    0
    >>> np.nanargmin(a)
    2
    >>> np.nanargmin(a, axis=0)
    array([1, 1])
    >>> np.nanargmin(a, axis=1)
    array([1, 0])

    """
    a, mask = _replace_nan(a, np.inf)
    if mask is not None and mask.size:
        mask = np.all(mask, axis=axis)
        if np.any(mask):
            raise ValueError("All-NaN slice encountered")
    res = np.argmin(a, axis=axis, out=out, keepdims=keepdims)
    return res


def _nanargmax_dispatcher(a, axis=None, out=None, *, keepdims=None):
    return (a,)


@array_function_dispatch(_nanargmax_dispatcher)
def nanargmax(a, axis=None, out=None, *, keepdims=np._NoValue):
    """
    Return the indices of the maximum values in the specified axis ignoring
    NaNs. For all-NaN slices ``ValueError`` is raised. Warning: the
    results cannot be trusted if a slice contains only NaNs and -Infs.


    Parameters
    ----------
    a : array_like
        Input data.
    axis : int, optional
        Axis along which to operate.  By default flattened input is used.
    out : array, optional
        If provided, the result will be inserted into this array. It should
        be of the appropriate shape and dtype.

        .. versionadded:: 1.22.0
    keepdims : bool, optional
        If this is set to True, the axes which are reduced are left
        in the result as dimensions with size one. With this option,
        the result will broadcast correctly against the array.

        .. versionadded:: 1.22.0

    Returns
    -------
    index_array : ndarray
        An array of indices or a single index value.

    See Also
    --------
    argmax, nanargmin

    Examples
    --------
    >>> import numpy as np
    >>> a = np.array([[np.nan, 4], [2, 3]])
    >>> np.argmax(a)
    0
    >>> np.nanargmax(a)
    1
    >>> np.nanargmax(a, axis=0)
    array([1, 0])
    >>> np.nanargmax(a, axis=1)
    array([1, 1])

    """
    a, mask = _replace_nan(a, -np.inf)
    if mask is not None and mask.size:
        mask = np.all(mask, axis=axis)
        if np.any(mask):
            raise ValueError("All-NaN slice encountered")
    res = np.argmax(a, axis=axis, out=out, keepdims=keepdims)
    return res


def _nansum_dispatcher(a, axis=None, dtype=None, out=None, keepdims=None,
                       initial=None, where=None):
    return (a, out)


@array_function_dispatch(_nansum_dispatcher)
def nansum(a, axis=None, dtype=None, out=None, keepdims=np._NoValue,
           initial=np._NoValue, where=np._NoValue):
    """
    Return the sum of array elements over a given axis treating Not a
    Numbers (NaNs) as zero.

    In NumPy versions <= 1.9.0 Nan is returned for slices that are all-NaN or
    empty. In later versions zero is returned.

    Parameters
    ----------
    a : array_like
        Array containing numbers whose sum is desired. If `a` is not an
        array, a conversion is attempted.
    axis : {int, tuple of int, None}, optional
        Axis or axes along which the sum is computed. The default is to compute the
        sum of the flattened array.
    dtype : data-type, optional
        The type of the returned array and of the accumulator in which the
        elements are summed.  By default, the dtype of `a` is used.  An
        exception is when `a` has an integer type with less precision than
        the platform (u)intp. In that case, the default will be either
        (u)int32 or (u)int64 depending on whether the platform is 32 or 64
        bits. For inexact inputs, dtype must be inexact.
    out : ndarray, optional
        Alternate output array in which to place the result.  The default
        is ``None``. If provided, it must have the same shape as the
        expected output, but the type will be cast if necessary.  See
        :ref:`ufuncs-output-type` for more details. The casting of NaN to integer
        can yield unexpected results.
    keepdims : bool, optional
        If this is set to True, the axes which are reduced are left
        in the result as dimensions with size one. With this option,
        the result will broadcast correctly against the original `a`.

        If the value is anything but the default, then
        `keepdims` will be passed through to the `mean` or `sum` methods
        of sub-classes of `ndarray`.  If the sub-classes methods
        does not implement `keepdims` any exceptions will be raised.
    initial : scalar, optional
        Starting value for the sum. See `~numpy.ufunc.reduce` for details.

        .. versionadded:: 1.22.0
    where : array_like of bool, optional
        Elements to include in the sum. See `~numpy.ufunc.reduce` for details.

        .. versionadded:: 1.22.0

    Returns
    -------
    nansum : ndarray.
        A new array holding the result is returned unless `out` is
        specified, in which it is returned. The result has the same
        size as `a`, and the same shape as `a` if `axis` is not None
        or `a` is a 1-d array.

    See Also
    --------
    numpy.sum : Sum across array propagating NaNs.
    isnan : Show which elements are NaN.
    isfinite : Show which elements are not NaN or +/-inf.

    Notes
    -----
    If both positive and negative infinity are present, the sum will be Not
    A Number (NaN).

    Examples
    --------
    >>> import numpy as np
    >>> np.nansum(1)
    1
    >>> np.nansum([1])
    1
    >>> np.nansum([1, np.nan])
    1.0
    >>> a = np.array([[1, 1], [1, np.nan]])
    >>> np.nansum(a)
    3.0
    >>> np.nansum(a, axis=0)
    array([2.,  1.])
    >>> np.nansum([1, np.nan, np.inf])
    inf
    >>> np.nansum([1, np.nan, -np.inf])
    -inf
    >>> from numpy.testing import suppress_warnings
    >>> with np.errstate(invalid="ignore"):
    ...     np.nansum([1, np.nan, np.inf, -np.inf]) # both +/- infinity present
    np.float64(nan)

    """
    a, mask = _replace_nan(a, 0)
    return np.sum(a, axis=axis, dtype=dtype, out=out, keepdims=keepdims,
                  initial=initial, where=where)


def _nanprod_dispatcher(a, axis=None, dtype=None, out=None, keepdims=None,
                        initial=None, where=None):
    return (a, out)


@array_function_dispatch(_nanprod_dispatcher)
def nanprod(a, axis=None, dtype=None, out=None, keepdims=np._NoValue,
            initial=np._NoValue, where=np._NoValue):
    """
    Return the product of array elements over a given axis treating Not a
    Numbers (NaNs) as ones.

    One is returned for slices that are all-NaN or empty.

    Parameters
    ----------
    a : array_like
        Array containing numbers whose product is desired. If `a` is not an
        array, a conversion is attempted.
    axis : {int, tuple of int, None}, optional
        Axis or axes along which the product is computed. The default is to compute
        the product of the flattened array.
    dtype : data-type, optional
        The type of the returned array and of the accumulator in which the
        elements are summed.  By default, the dtype of `a` is used.  An
        exception is when `a` has an integer type with less precision than
        the platform (u)intp. In that case, the default will be either
        (u)int32 or (u)int64 depending on whether the platform is 32 or 64
        bits. For inexact inputs, dtype must be inexact.
    out : ndarray, optional
        Alternate output array in which to place the result.  The default
        is ``None``. If provided, it must have the same shape as the
        expected output, but the type will be cast if necessary. See
        :ref:`ufuncs-output-type` for more details. The casting of NaN to integer
        can yield unexpected results.
    keepdims : bool, optional
        If True, the axes which are reduced are left in the result as
        dimensions with size one. With this option, the result will
        broadcast correctly against the original `arr`.
    initial : scalar, optional
        The starting value for this product. See `~numpy.ufunc.reduce`
        for details.

        .. versionadded:: 1.22.0
    where : array_like of bool, optional
        Elements to include in the product. See `~numpy.ufunc.reduce`
        for details.

        .. versionadded:: 1.22.0

    Returns
    -------
    nanprod : ndarray
        A new array holding the result is returned unless `out` is
        specified, in which case it is returned.

    See Also
    --------
    numpy.prod : Product across array propagating NaNs.
    isnan : Show which elements are NaN.

    Examples
    --------
    >>> import numpy as np
    >>> np.nanprod(1)
    1
    >>> np.nanprod([1])
    1
    >>> np.nanprod([1, np.nan])
    1.0
    >>> a = np.array([[1, 2], [3, np.nan]])
    >>> np.nanprod(a)
    6.0
    >>> np.nanprod(a, axis=0)
    array([3., 2.])

    """
    a, mask = _replace_nan(a, 1)
    return np.prod(a, axis=axis, dtype=dtype, out=out, keepdims=keepdims,
                   initial=initial, where=where)


def _nancumsum_dispatcher(a, axis=None, dtype=None, out=None):
    return (a, out)


@array_function_dispatch(_nancumsum_dispatcher)
def nancumsum(a, axis=None, dtype=None, out=None):
    """
    Return the cumulative sum of array elements over a given axis treating Not a
    Numbers (NaNs) as zero.  The cumulative sum does not change when NaNs are
    encountered and leading NaNs are replaced by zeros.

    Zeros are returned for slices that are all-NaN or empty.

    Parameters
    ----------
    a : array_like
        Input array.
    axis : int, optional
        Axis along which the cumulative sum is computed. The default
        (None) is to compute the cumsum over the flattened array.
    dtype : dtype, optional
        Type of the returned array and of the accumulator in which the
        elements are summed.  If `dtype` is not specified, it defaults
        to the dtype of `a`, unless `a` has an integer dtype with a
        precision less than that of the default platform integer.  In
        that case, the default platform integer is used.
    out : ndarray, optional
        Alternative output array in which to place the result. It must
        have the same shape and buffer length as the expected output
        but the type will be cast if necessary. See :ref:`ufuncs-output-type` for
        more details.

    Returns
    -------
    nancumsum : ndarray.
        A new array holding the result is returned unless `out` is
        specified, in which it is returned. The result has the same
        size as `a`, and the same shape as `a` if `axis` is not None
        or `a` is a 1-d array.

    See Also
    --------
    numpy.cumsum : Cumulative sum across array propagating NaNs.
    isnan : Show which elements are NaN.

    Examples
    --------
    >>> import numpy as np
    >>> np.nancumsum(1)
    array([1])
    >>> np.nancumsum([1])
    array([1])
    >>> np.nancumsum([1, np.nan])
    array([1.,  1.])
    >>> a = np.array([[1, 2], [3, np.nan]])
    >>> np.nancumsum(a)
    array([1.,  3.,  6.,  6.])
    >>> np.nancumsum(a, axis=0)
    array([[1.,  2.],
           [4.,  2.]])
    >>> np.nancumsum(a, axis=1)
    array([[1.,  3.],
           [3.,  3.]])

    """
    a, mask = _replace_nan(a, 0)
    return np.cumsum(a, axis=axis, dtype=dtype, out=out)


def _nancumprod_dispatcher(a, axis=None, dtype=None, out=None):
    return (a, out)


@array_function_dispatch(_nancumprod_dispatcher)
def nancumprod(a, axis=None, dtype=None, out=None):
    """
    Return the cumulative product of array elements over a given axis treating Not a
    Numbers (NaNs) as one.  The cumulative product does not change when NaNs are
    encountered and leading NaNs are replaced by ones.

    Ones are returned for slices that are all-NaN or empty.

    Parameters
    ----------
    a : array_like
        Input array.
    axis : int, optional
        Axis along which the cumulative product is computed.  By default
        the input is flattened.
    dtype : dtype, optional
        Type of the returned array, as well as of the accumulator in which
        the elements are multiplied.  If *dtype* is not specified, it
        defaults to the dtype of `a`, unless `a` has an integer dtype with
        a precision less than that of the default platform integer.  In
        that case, the default platform integer is used instead.
    out : ndarray, optional
        Alternative output array in which to place the result. It must
        have the same shape and buffer length as the expected output
        but the type of the resulting values will be cast if necessary.

    Returns
    -------
    nancumprod : ndarray
        A new array holding the result is returned unless `out` is
        specified, in which case it is returned.

    See Also
    --------
    numpy.cumprod : Cumulative product across array propagating NaNs.
    isnan : Show which elements are NaN.

    Examples
    --------
    >>> import numpy as np
    >>> np.nancumprod(1)
    array([1])
    >>> np.nancumprod([1])
    array([1])
    >>> np.nancumprod([1, np.nan])
    array([1.,  1.])
    >>> a = np.array([[1, 2], [3, np.nan]])
    >>> np.nancumprod(a)
    array([1.,  2.,  6.,  6.])
    >>> np.nancumprod(a, axis=0)
    array([[1.,  2.],
           [3.,  2.]])
    >>> np.nancumprod(a, axis=1)
    array([[1.,  2.],
           [3.,  3.]])

    """
    a, mask = _replace_nan(a, 1)
    return np.cumprod(a, axis=axis, dtype=dtype, out=out)


def _nanmean_dispatcher(a, axis=None, dtype=None, out=None, keepdims=None,
                        *, where=None):
    return (a, out)


@array_function_dispatch(_nanmean_dispatcher)
def nanmean(a, axis=None, dtype=None, out=None, keepdims=np._NoValue,
            *, where=np._NoValue):
    """
    Compute the arithmetic mean along the specified axis, ignoring NaNs.

    Returns the average of the array elements.  The average is taken over
    the flattened array by default, otherwise over the specified axis.
    `float64` intermediate and return values are used for integer inputs.

    For all-NaN slices, NaN is returned and a `RuntimeWarning` is raised.

    Parameters
    ----------
    a : array_like
        Array containing numbers whose mean is desired. If `a` is not an
        array, a conversion is attempted.
    axis : {int, tuple of int, None}, optional
        Axis or axes along which the means are computed. The default is to compute
        the mean of the flattened array.
    dtype : data-type, optional
        Type to use in computing the mean.  For integer inputs, the default
        is `float64`; for inexact inputs, it is the same as the input
        dtype.
    out : ndarray, optional
        Alternate output array in which to place the result.  The default
        is ``None``; if provided, it must have the same shape as the
        expected output, but the type will be cast if necessary.
        See :ref:`ufuncs-output-type` for more details.
    keepdims : bool, optional
        If this is set to True, the axes which are reduced are left
        in the result as dimensions with size one. With this option,
        the result will broadcast correctly against the original `a`.

        If the value is anything but the default, then
        `keepdims` will be passed through to the `mean` or `sum` methods
        of sub-classes of `ndarray`.  If the sub-classes methods
        does not implement `keepdims` any exceptions will be raised.
    where : array_like of bool, optional
        Elements to include in the mean. See `~numpy.ufunc.reduce` for details.

        .. versionadded:: 1.22.0

    Returns
    -------
    m : ndarray, see dtype parameter above
        If `out=None`, returns a new array containing the mean values,
        otherwise a reference to the output array is returned. Nan is
        returned for slices that contain only NaNs.

    See Also
    --------
    average : Weighted average
    mean : Arithmetic mean taken while not ignoring NaNs
    var, nanvar

    Notes
    -----
    The arithmetic mean is the sum of the non-NaN elements along the axis
    divided by the number of non-NaN elements.

    Note that for floating-point input, the mean is computed using the same
    precision the input has.  Depending on the input data, this can cause
    the results to be inaccurate, especially for `float32`.  Specifying a
    higher-precision accumulator using the `dtype` keyword can alleviate
    this issue.

    Examples
    --------
    >>> import numpy as np
    >>> a = np.array([[1, np.nan], [3, 4]])
    >>> np.nanmean(a)
    2.6666666666666665
    >>> np.nanmean(a, axis=0)
    array([2.,  4.])
    >>> np.nanmean(a, axis=1)
    array([1.,  3.5]) # may vary

    """
    arr, mask = _replace_nan(a, 0)
    if mask is None:
        return np.mean(arr, axis=axis, dtype=dtype, out=out, keepdims=keepdims,
                       where=where)

    if dtype is not None:
        dtype = np.dtype(dtype)
    if dtype is not None and not issubclass(dtype.type, np.inexact):
        raise TypeError("If a is inexact, then dtype must be inexact")
    if out is not None and not issubclass(out.dtype.type, np.inexact):
        raise TypeError("If a is inexact, then out must be inexact")

    cnt = np.sum(~mask, axis=axis, dtype=np.intp, keepdims=keepdims,
                 where=where)
    tot = np.sum(arr, axis=axis, dtype=dtype, out=out, keepdims=keepdims,
                 where=where)
    avg = _divide_by_count(tot, cnt, out=out)

    isbad = (cnt == 0)
    if isbad.any():
        warnings.warn("Mean of empty slice", RuntimeWarning, stacklevel=2)
        # NaN is the only possible bad value, so no further
        # action is needed to handle bad results.
    return avg


def _nanmedian1d(arr1d, overwrite_input=False):
    """
    Private function for rank 1 arrays. Compute the median ignoring NaNs.
    See nanmedian for parameter usage
    """
    arr1d_parsed, _, overwrite_input = _remove_nan_1d(
        arr1d, overwrite_input=overwrite_input,
    )

    if arr1d_parsed.size == 0:
        # Ensure that a nan-esque scalar of the appropriate type (and unit)
        # is returned for `timedelta64` and `complexfloating`
        return arr1d[-1]

    return np.median(arr1d_parsed, overwrite_input=overwrite_input)


def _nanmedian(a, axis=None, out=None, overwrite_input=False):
    """
    Private function that doesn't support extended axis or keepdims.
    These methods are extended to this function using _ureduce
    See nanmedian for parameter usage

    """
    if axis is None or a.ndim == 1:
        part = a.ravel()
        if out is None:
            return _nanmedian1d(part, overwrite_input)
        else:
            out[...] = _nanmedian1d(part, overwrite_input)
            return out
    else:
        # for small medians use sort + indexing which is still faster than
        # apply_along_axis
        # benchmarked with shuffled (50, 50, x) containing a few NaN
        if a.shape[axis] < 600:
            return _nanmedian_small(a, axis, out, overwrite_input)
        result = np.apply_along_axis(_nanmedian1d, axis, a, overwrite_input)
        if out is not None:
            out[...] = result
        return result


def _nanmedian_small(a, axis=None, out=None, overwrite_input=False):
    """
    sort + indexing median, faster for small medians along multiple
    dimensions due to the high overhead of apply_along_axis

    see nanmedian for parameter usage
    """
    a = np.ma.masked_array(a, np.isnan(a))
    m = np.ma.median(a, axis=axis, overwrite_input=overwrite_input)
    for i in range(np.count_nonzero(m.mask.ravel())):
        warnings.warn("All-NaN slice encountered", RuntimeWarning,
                      stacklevel=5)

    fill_value = np.timedelta64("NaT") if m.dtype.kind == "m" else np.nan
    if out is not None:
        out[...] = m.filled(fill_value)
        return out
    return m.filled(fill_value)


def _nanmedian_dispatcher(
        a, axis=None, out=None, overwrite_input=None, keepdims=None):
    return (a, out)


@array_function_dispatch(_nanmedian_dispatcher)
def nanmedian(a, axis=None, out=None, overwrite_input=False, keepdims=np._NoValue):
    """
    Compute the median along the specified axis, while ignoring NaNs.

    Returns the median of the array elements.

    Parameters
    ----------
    a : array_like
        Input array or object that can be converted to an array.
    axis : {int, sequence of int, None}, optional
        Axis or axes along which the medians are computed. The default
        is to compute the median along a flattened version of the array.
        A sequence of axes is supported since version 1.9.0.
    out : ndarray, optional
        Alternative output array in which to place the result. It must
        have the same shape and buffer length as the expected output,
        but the type (of the output) will be cast if necessary.
    overwrite_input : bool, optional
       If True, then allow use of memory of input array `a` for
       calculations. The input array will be modified by the call to
       `median`. This will save memory when you do not need to preserve
       the contents of the input array. Treat the input as undefined,
       but it will probably be fully or partially sorted. Default is
       False. If `overwrite_input` is ``True`` and `a` is not already an
       `ndarray`, an error will be raised.
    keepdims : bool, optional
        If this is set to True, the axes which are reduced are left
        in the result as dimensions with size one. With this option,
        the result will broadcast correctly against the original `a`.

        If this is anything but the default value it will be passed
        through (in the special case of an empty array) to the
        `mean` function of the underlying array.  If the array is
        a sub-class and `mean` does not have the kwarg `keepdims` this
        will raise a RuntimeError.

    Returns
    -------
    median : ndarray
        A new array holding the result. If the input contains integers
        or floats smaller than ``float64``, then the output data-type is
        ``np.float64``.  Otherwise, the data-type of the output is the
        same as that of the input. If `out` is specified, that array is
        returned instead.

    See Also
    --------
    mean, median, percentile

    Notes
    -----
    Given a vector ``V`` of length ``N``, the median of ``V`` is the
    middle value of a sorted copy of ``V``, ``V_sorted`` - i.e.,
    ``V_sorted[(N-1)/2]``, when ``N`` is odd and the average of the two
    middle values of ``V_sorted`` when ``N`` is even.

    Examples
    --------
    >>> import numpy as np
    >>> a = np.array([[10.0, 7, 4], [3, 2, 1]])
    >>> a[0, 1] = np.nan
    >>> a
    array([[10., nan,  4.],
           [ 3.,  2.,  1.]])
    >>> np.median(a)
    np.float64(nan)
    >>> np.nanmedian(a)
    3.0
    >>> np.nanmedian(a, axis=0)
    array([6.5, 2. , 2.5])
    >>> np.median(a, axis=1)
    array([nan,  2.])
    >>> b = a.copy()
    >>> np.nanmedian(b, axis=1, overwrite_input=True)
    array([7.,  2.])
    >>> assert not np.all(a==b)
    >>> b = a.copy()
    >>> np.nanmedian(b, axis=None, overwrite_input=True)
    3.0
    >>> assert not np.all(a==b)

    """
    a = np.asanyarray(a)
    # apply_along_axis in _nanmedian doesn't handle empty arrays well,
    # so deal them upfront
    if a.size == 0:
        return np.nanmean(a, axis, out=out, keepdims=keepdims)

    return fnb._ureduce(a, func=_nanmedian, keepdims=keepdims,
                        axis=axis, out=out,
                        overwrite_input=overwrite_input)


def _nanpercentile_dispatcher(
        a, q, axis=None, out=None, overwrite_input=None,
        method=None, keepdims=None, *, weights=None, interpolation=None):
    return (a, q, out, weights)


@array_function_dispatch(_nanpercentile_dispatcher)
def nanpercentile(
        a,
        q,
        axis=None,
        out=None,
        overwrite_input=False,
        method="linear",
        keepdims=np._NoValue,
        *,
        weights=None,
        interpolation=None,
):
    """
    Compute the qth percentile of the data along the specified axis,
    while ignoring nan values.

    Returns the qth percentile(s) of the array elements.

    Parameters
    ----------
    a : array_like
        Input array or object that can be converted to an array, containing
        nan values to be ignored.
    q : array_like of float
        Percentile or sequence of percentiles to compute, which must be
        between 0 and 100 inclusive.
    axis : {int, tuple of int, None}, optional
        Axis or axes along which the percentiles are computed. The default
        is to compute the percentile(s) along a flattened version of the
        array.
    out : ndarray, optional
        Alternative output array in which to place the result. It must have
        the same shape and buffer length as the expected output, but the
        type (of the output) will be cast if necessary.
    overwrite_input : bool, optional
        If True, then allow the input array `a` to be modified by
        intermediate calculations, to save memory. In this case, the
        contents of the input `a` after this function completes is
        undefined.
    method : str, optional
        This parameter specifies the method to use for estimating the
        percentile.  There are many different methods, some unique to NumPy.
        See the notes for explanation.  The options sorted by their R type
        as summarized in the H&F paper [1]_ are:

        1. 'inverted_cdf'
        2. 'averaged_inverted_cdf'
        3. 'closest_observation'
        4. 'interpolated_inverted_cdf'
        5. 'hazen'
        6. 'weibull'
        7. 'linear'  (default)
        8. 'median_unbiased'
        9. 'normal_unbiased'

        The first three methods are discontinuous.  NumPy further defines the
        following discontinuous variations of the default 'linear' (7.) option:

        * 'lower'
        * 'higher',
        * 'midpoint'
        * 'nearest'

        .. versionchanged:: 1.22.0
            This argument was previously called "interpolation" and only
            offered the "linear" default and last four options.

    keepdims : bool, optional
        If this is set to True, the axes which are reduced are left in
        the result as dimensions with size one. With this option, the
        result will broadcast correctly against the original array `a`.

        If this is anything but the default value it will be passed
        through (in the special case of an empty array) to the
        `mean` function of the underlying array.  If the array is
        a sub-class and `mean` does not have the kwarg `keepdims` this
        will raise a RuntimeError.

    weights : array_like, optional
        An array of weights associated with the values in `a`. Each value in
        `a` contributes to the percentile according to its associated weight.
        The weights array can either be 1-D (in which case its length must be
        the size of `a` along the given axis) or of the same shape as `a`.
        If `weights=None`, then all data in `a` are assumed to have a
        weight equal to one.
        Only `method="inverted_cdf"` supports weights.

        .. versionadded:: 2.0.0

    interpolation : str, optional
        Deprecated name for the method keyword argument.

        .. deprecated:: 1.22.0

    Returns
    -------
    percentile : scalar or ndarray
        If `q` is a single percentile and `axis=None`, then the result
        is a scalar. If multiple percentiles are given, first axis of
        the result corresponds to the percentiles. The other axes are
        the axes that remain after the reduction of `a`. If the input
        contains integers or floats smaller than ``float64``, the output
        data-type is ``float64``. Otherwise, the output data-type is the
        same as that of the input. If `out` is specified, that array is
        returned instead.

    See Also
    --------
    nanmean
    nanmedian : equivalent to ``nanpercentile(..., 50)``
    percentile, median, mean
    nanquantile : equivalent to nanpercentile, except q in range [0, 1].

    Notes
    -----
    The behavior of `numpy.nanpercentile` with percentage `q` is that of
    `numpy.quantile` with argument ``q/100`` (ignoring nan values).
    For more information, please see `numpy.quantile`.

    Examples
    --------
    >>> import numpy as np
    >>> a = np.array([[10., 7., 4.], [3., 2., 1.]])
    >>> a[0][1] = np.nan
    >>> a
    array([[10.,  nan,   4.],
          [ 3.,   2.,   1.]])
    >>> np.percentile(a, 50)
    np.float64(nan)
    >>> np.nanpercentile(a, 50)
    3.0
    >>> np.nanpercentile(a, 50, axis=0)
    array([6.5, 2. , 2.5])
    >>> np.nanpercentile(a, 50, axis=1, keepdims=True)
    array([[7.],
           [2.]])
    >>> m = np.nanpercentile(a, 50, axis=0)
    >>> out = np.zeros_like(m)
    >>> np.nanpercentile(a, 50, axis=0, out=out)
    array([6.5, 2. , 2.5])
    >>> m
    array([6.5,  2. ,  2.5])

    >>> b = a.copy()
    >>> np.nanpercentile(b, 50, axis=1, overwrite_input=True)
    array([7., 2.])
    >>> assert not np.all(a==b)

    References
    ----------
    .. [1] R. J. Hyndman and Y. Fan,
       "Sample quantiles in statistical packages,"
       The American Statistician, 50(4), pp. 361-365, 1996

    """
    if interpolation is not None:
        method = fnb._check_interpolation_as_method(
            method, interpolation, "nanpercentile")

    a = np.asanyarray(a)
    if a.dtype.kind == "c":
        raise TypeError("a must be an array of real numbers")

    q = np.true_divide(q, a.dtype.type(100) if a.dtype.kind == "f" else 100)
    # undo any decay that the ufunc performed (see gh-13105)
    q = np.asanyarray(q)
    if not fnb._quantile_is_valid(q):
        raise ValueError("Percentiles must be in the range [0, 100]")

    if weights is not None:
        if method != "inverted_cdf":
            msg = ("Only method 'inverted_cdf' supports weights. "
                   f"Got: {method}.")
            raise ValueError(msg)
        if axis is not None:
            axis = _nx.normalize_axis_tuple(axis, a.ndim, argname="axis")
        weights = _weights_are_valid(weights=weights, a=a, axis=axis)
        if np.any(weights < 0):
            raise ValueError("Weights must be non-negative.")

    return _nanquantile_unchecked(
        a, q, axis, out, overwrite_input, method, keepdims, weights)


def _nanquantile_dispatcher(a, q, axis=None, out=None, overwrite_input=None,
                            method=None, keepdims=None, *, weights=None,
                            interpolation=None):
    return (a, q, out, weights)


@array_function_dispatch(_nanquantile_dispatcher)
def nanquantile(
        a,
        q,
        axis=None,
        out=None,
        overwrite_input=False,
        method="linear",
        keepdims=np._NoValue,
        *,
        weights=None,
        interpolation=None,
):
    """
    Compute the qth quantile of the data along the specified axis,
    while ignoring nan values.
    Returns the qth quantile(s) of the array elements.

    Parameters
    ----------
    a : array_like
        Input array or object that can be converted to an array, containing
        nan values to be ignored
    q : array_like of float
        Probability or sequence of probabilities for the quantiles to compute.
        Values must be between 0 and 1 inclusive.
    axis : {int, tuple of int, None}, optional
        Axis or axes along which the quantiles are computed. The
        default is to compute the quantile(s) along a flattened
        version of the array.
    out : ndarray, optional
        Alternative output array in which to place the result. It must
        have the same shape and buffer length as the expected output,
        but the type (of the output) will be cast if necessary.
    overwrite_input : bool, optional
        If True, then allow the input array `a` to be modified by intermediate
        calculations, to save memory. In this case, the contents of the input
        `a` after this function completes is undefined.
    method : str, optional
        This parameter specifies the method to use for estimating the
        quantile.  There are many different methods, some unique to NumPy.
        See the notes for explanation.  The options sorted by their R type
        as summarized in the H&F paper [1]_ are:

        1. 'inverted_cdf'
        2. 'averaged_inverted_cdf'
        3. 'closest_observation'
        4. 'interpolated_inverted_cdf'
        5. 'hazen'
        6. 'weibull'
        7. 'linear'  (default)
        8. 'median_unbiased'
        9. 'normal_unbiased'

        The first three methods are discontinuous.  NumPy further defines the
        following discontinuous variations of the default 'linear' (7.) option:

        * 'lower'
        * 'higher',
        * 'midpoint'
        * 'nearest'

        .. versionchanged:: 1.22.0
            This argument was previously called "interpolation" and only
            offered the "linear" default and last four options.

    keepdims : bool, optional
        If this is set to True, the axes which are reduced are left in
        the result as dimensions with size one. With this option, the
        result will broadcast correctly against the original array `a`.

        If this is anything but the default value it will be passed
        through (in the special case of an empty array) to the
        `mean` function of the underlying array.  If the array is
        a sub-class and `mean` does not have the kwarg `keepdims` this
        will raise a RuntimeError.

    weights : array_like, optional
        An array of weights associated with the values in `a`. Each value in
        `a` contributes to the quantile according to its associated weight.
        The weights array can either be 1-D (in which case its length must be
        the size of `a` along the given axis) or of the same shape as `a`.
        If `weights=None`, then all data in `a` are assumed to have a
        weight equal to one.
        Only `method="inverted_cdf"` supports weights.

        .. versionadded:: 2.0.0

    interpolation : str, optional
        Deprecated name for the method keyword argument.

        .. deprecated:: 1.22.0

    Returns
    -------
    quantile : scalar or ndarray
        If `q` is a single probability and `axis=None`, then the result
        is a scalar. If multiple probability levels are given, first axis of
        the result corresponds to the quantiles. The other axes are
        the axes that remain after the reduction of `a`. If the input
        contains integers or floats smaller than ``float64``, the output
        data-type is ``float64``. Otherwise, the output data-type is the
        same as that of the input. If `out` is specified, that array is
        returned instead.

    See Also
    --------
    quantile
    nanmean, nanmedian
    nanmedian : equivalent to ``nanquantile(..., 0.5)``
    nanpercentile : same as nanquantile, but with q in the range [0, 100].

    Notes
    -----
    The behavior of `numpy.nanquantile` is the same as that of
    `numpy.quantile` (ignoring nan values).
    For more information, please see `numpy.quantile`.

    Examples
    --------
    >>> import numpy as np
    >>> a = np.array([[10., 7., 4.], [3., 2., 1.]])
    >>> a[0][1] = np.nan
    >>> a
    array([[10.,  nan,   4.],
          [ 3.,   2.,   1.]])
    >>> np.quantile(a, 0.5)
    np.float64(nan)
    >>> np.nanquantile(a, 0.5)
    3.0
    >>> np.nanquantile(a, 0.5, axis=0)
    array([6.5, 2. , 2.5])
    >>> np.nanquantile(a, 0.5, axis=1, keepdims=True)
    array([[7.],
           [2.]])
    >>> m = np.nanquantile(a, 0.5, axis=0)
    >>> out = np.zeros_like(m)
    >>> np.nanquantile(a, 0.5, axis=0, out=out)
    array([6.5, 2. , 2.5])
    >>> m
    array([6.5,  2. ,  2.5])
    >>> b = a.copy()
    >>> np.nanquantile(b, 0.5, axis=1, overwrite_input=True)
    array([7., 2.])
    >>> assert not np.all(a==b)

    References
    ----------
    .. [1] R. J. Hyndman and Y. Fan,
       "Sample quantiles in statistical packages,"
       The American Statistician, 50(4), pp. 361-365, 1996

    """

    if interpolation is not None:
        method = fnb._check_interpolation_as_method(
            method, interpolation, "nanquantile")

    a = np.asanyarray(a)
    if a.dtype.kind == "c":
        raise TypeError("a must be an array of real numbers")

    # Use dtype of array if possible (e.g., if q is a python int or float).
    if isinstance(q, (int, float)) and a.dtype.kind == "f":
        q = np.asanyarray(q, dtype=a.dtype)
    else:
        q = np.asanyarray(q)

    if not fnb._quantile_is_valid(q):
        raise ValueError("Quantiles must be in the range [0, 1]")

    if weights is not None:
        if method != "inverted_cdf":
            msg = ("Only method 'inverted_cdf' supports weights. "
                   f"Got: {method}.")
            raise ValueError(msg)
        if axis is not None:
            axis = _nx.normalize_axis_tuple(axis, a.ndim, argname="axis")
        weights = _weights_are_valid(weights=weights, a=a, axis=axis)
        if np.any(weights < 0):
            raise ValueError("Weights must be non-negative.")

    return _nanquantile_unchecked(
        a, q, axis, out, overwrite_input, method, keepdims, weights)


def _nanquantile_unchecked(
        a,
        q,
        axis=None,
        out=None,
        overwrite_input=False,
        method="linear",
        keepdims=np._NoValue,
        weights=None,
):
    """Assumes that q is in [0, 1], and is an ndarray"""
    # apply_along_axis in _nanpercentile doesn't handle empty arrays well,
    # so deal them upfront
    if a.size == 0:
        return np.nanmean(a, axis, out=out, keepdims=keepdims)
    return fnb._ureduce(a,
                        func=_nanquantile_ureduce_func,
                        q=q,
                        weights=weights,
                        keepdims=keepdims,
                        axis=axis,
                        out=out,
                        overwrite_input=overwrite_input,
                        method=method)


def _nanquantile_ureduce_func(
        a: np.array,
        q: np.array,
        weights: np.array,
        axis: int | None = None,
        out=None,
        overwrite_input: bool = False,
        method="linear",
):
    """
    Private function that doesn't support extended axis or keepdims.
    These methods are extended to this function using _ureduce
    See nanpercentile for parameter usage
    """
    if axis is None or a.ndim == 1:
        part = a.ravel()
        wgt = None if weights is None else weights.ravel()
        result = _nanquantile_1d(part, q, overwrite_input, method, weights=wgt)
    else:
        # Note that this code could try to fill in `out` right away
        if weights is None:
            result = np.apply_along_axis(_nanquantile_1d, axis, a, q,
                                         overwrite_input, method, weights)
            # apply_along_axis fills in collapsed axis with results.
            # Move those axes to the beginning to match percentile's
            # convention.
            if q.ndim != 0:
                from_ax = [axis + i for i in range(q.ndim)]
                result = np.moveaxis(result, from_ax, list(range(q.ndim)))
        else:
            # We need to apply along axis over 2 arrays, a and weights.
            # move operation axes to end for simplicity:
            a = np.moveaxis(a, axis, -1)
            if weights is not None:
                weights = np.moveaxis(weights, axis, -1)
            if out is not None:
                result = out
            else:
                # weights are limited to `inverted_cdf` so the result dtype
                # is known to be identical to that of `a` here:
                result = np.empty_like(a, shape=q.shape + a.shape[:-1])

            for ii in np.ndindex(a.shape[:-1]):
                result[(...,) + ii] = _nanquantile_1d(
                        a[ii], q, weights=weights[ii],
                        overwrite_input=overwrite_input, method=method,
                )
            # This path dealt with `out` already...
            return result

    if out is not None:
        out[...] = result
    return result


def _nanquantile_1d(
    arr1d, q, overwrite_input=False, method="linear", weights=None,
):
    """
    Private function for rank 1 arrays. Compute quantile ignoring NaNs.
    See nanpercentile for parameter usage
    """
    # TODO: What to do when arr1d = [1, np.nan] and weights = [0, 1]?
    arr1d, weights, overwrite_input = _remove_nan_1d(arr1d,
        second_arr1d=weights, overwrite_input=overwrite_input)
    if arr1d.size == 0:
        # convert to scalar
        return np.full(q.shape, np.nan, dtype=arr1d.dtype)[()]

    return fnb._quantile_unchecked(
        arr1d,
        q,
        overwrite_input=overwrite_input,
        method=method,
        weights=weights,
    )


def _nanvar_dispatcher(a, axis=None, dtype=None, out=None, ddof=None,
                       keepdims=None, *, where=None, mean=None,
                       correction=None):
    return (a, out)


@array_function_dispatch(_nanvar_dispatcher)
def nanvar(a, axis=None, dtype=None, out=None, ddof=0, keepdims=np._NoValue,
           *, where=np._NoValue, mean=np._NoValue, correction=np._NoValue):
    """
    Compute the variance along the specified axis, while ignoring NaNs.

    Returns the variance of the array elements, a measure of the spread of
    a distribution.  The variance is computed for the flattened array by
    default, otherwise over the specified axis.

    For all-NaN slices or slices with zero degrees of freedom, NaN is
    returned and a `RuntimeWarning` is raised.

    Parameters
    ----------
    a : array_like
        Array containing numbers whose variance is desired.  If `a` is not an
        array, a conversion is attempted.
    axis : {int, tuple of int, None}, optional
        Axis or axes along which the variance is computed.  The default is to compute
        the variance of the flattened array.
    dtype : data-type, optional
        Type to use in computing the variance.  For arrays of integer type
        the default is `float64`; for arrays of float types it is the same as
        the array type.
    out : ndarray, optional
        Alternate output array in which to place the result.  It must have
        the same shape as the expected output, but the type is cast if
        necessary.
    ddof : {int, float}, optional
        "Delta Degrees of Freedom": the divisor used in the calculation is
        ``N - ddof``, where ``N`` represents the number of non-NaN
        elements. By default `ddof` is zero.
    keepdims : bool, optional
        If this is set to True, the axes which are reduced are left
        in the result as dimensions with size one. With this option,
        the result will broadcast correctly against the original `a`.
    where : array_like of bool, optional
        Elements to include in the variance. See `~numpy.ufunc.reduce` for
        details.

        .. versionadded:: 1.22.0

    mean : array_like, optional
        Provide the mean to prevent its recalculation. The mean should have
        a shape as if it was calculated with ``keepdims=True``.
        The axis for the calculation of the mean should be the same as used in
        the call to this var function.

        .. versionadded:: 2.0.0

    correction : {int, float}, optional
        Array API compatible name for the ``ddof`` parameter. Only one of them
        can be provided at the same time.

        .. versionadded:: 2.0.0

    Returns
    -------
    variance : ndarray, see dtype parameter above
        If `out` is None, return a new array containing the variance,
        otherwise return a reference to the output array. If ddof is >= the
        number of non-NaN elements in a slice or the slice contains only
        NaNs, then the result for that slice is NaN.

    See Also
    --------
    std : Standard deviation
    mean : Average
    var : Variance while not ignoring NaNs
    nanstd, nanmean
    :ref:`ufuncs-output-type`

    Notes
    -----
    The variance is the average of the squared deviations from the mean,
    i.e.,  ``var = mean(abs(x - x.mean())**2)``.

    The mean is normally calculated as ``x.sum() / N``, where ``N = len(x)``.
    If, however, `ddof` is specified, the divisor ``N - ddof`` is used
    instead.  In standard statistical practice, ``ddof=1`` provides an
    unbiased estimator of the variance of a hypothetical infinite
    population.  ``ddof=0`` provides a maximum likelihood estimate of the
    variance for normally distributed variables.

    Note that for complex numbers, the absolute value is taken before
    squaring, so that the result is always real and nonnegative.

    For floating-point input, the variance is computed using the same
    precision the input has.  Depending on the input data, this can cause
    the results to be inaccurate, especially for `float32` (see example
    below).  Specifying a higher-accuracy accumulator using the ``dtype``
    keyword can alleviate this issue.

    For this function to work on sub-classes of ndarray, they must define
    `sum` with the kwarg `keepdims`

    Examples
    --------
    >>> import numpy as np
    >>> a = np.array([[1, np.nan], [3, 4]])
    >>> np.nanvar(a)
    1.5555555555555554
    >>> np.nanvar(a, axis=0)
    array([1.,  0.])
    >>> np.nanvar(a, axis=1)
    array([0.,  0.25])  # may vary

    """
    arr, mask = _replace_nan(a, 0)
    if mask is None:
        return np.var(arr, axis=axis, dtype=dtype, out=out, ddof=ddof,
                      keepdims=keepdims, where=where, mean=mean,
                      correction=correction)

    if dtype is not None:
        dtype = np.dtype(dtype)
    if dtype is not None and not issubclass(dtype.type, np.inexact):
        raise TypeError("If a is inexact, then dtype must be inexact")
    if out is not None and not issubclass(out.dtype.type, np.inexact):
        raise TypeError("If a is inexact, then out must be inexact")

    if correction != np._NoValue:
        if ddof != 0:
            raise ValueError(
                "ddof and correction can't be provided simultaneously."
            )
        else:
            ddof = correction

    # Compute mean
    if type(arr) is np.matrix:
        _keepdims = np._NoValue
    else:
        _keepdims = True

    cnt = np.sum(~mask, axis=axis, dtype=np.intp, keepdims=_keepdims,
                     where=where)

    if mean is not np._NoValue:
        avg = mean
    else:
        # we need to special case matrix for reverse compatibility
        # in order for this to work, these sums need to be called with
        # keepdims=True, however matrix now raises an error in this case, but
        # the reason that it drops the keepdims kwarg is to force keepdims=True
        # so this used to work by serendipity.
        avg = np.sum(arr, axis=axis, dtype=dtype,
                     keepdims=_keepdims, where=where)
        avg = _divide_by_count(avg, cnt)

    # Compute squared deviation from mean.
    np.subtract(arr, avg, out=arr, casting='unsafe', where=where)
    arr = _copyto(arr, 0, mask)
    if issubclass(arr.dtype.type, np.complexfloating):
        sqr = np.multiply(arr, arr.conj(), out=arr, where=where).real
    else:
        sqr = np.multiply(arr, arr, out=arr, where=where)

    # Compute variance.
    var = np.sum(sqr, axis=axis, dtype=dtype, out=out, keepdims=keepdims,
                 where=where)

    # Precaution against reduced object arrays
    try:
        var_ndim = var.ndim
    except AttributeError:
        var_ndim = np.ndim(var)
    if var_ndim < cnt.ndim:
        # Subclasses of ndarray may ignore keepdims, so check here.
        cnt = cnt.squeeze(axis)
    dof = cnt - ddof
    var = _divide_by_count(var, dof)

    isbad = (dof <= 0)
    if np.any(isbad):
        warnings.warn("Degrees of freedom <= 0 for slice.", RuntimeWarning,
                      stacklevel=2)
        # NaN, inf, or negative numbers are all possible bad
        # values, so explicitly replace them with NaN.
        var = _copyto(var, np.nan, isbad)
    return var


def _nanstd_dispatcher(a, axis=None, dtype=None, out=None, ddof=None,
                       keepdims=None, *, where=None, mean=None,
                       correction=None):
    return (a, out)


@array_function_dispatch(_nanstd_dispatcher)
def nanstd(a, axis=None, dtype=None, out=None, ddof=0, keepdims=np._NoValue,
           *, where=np._NoValue, mean=np._NoValue, correction=np._NoValue):
    """
    Compute the standard deviation along the specified axis, while
    ignoring NaNs.

    Returns the standard deviation, a measure of the spread of a
    distribution, of the non-NaN array elements. The standard deviation is
    computed for the flattened array by default, otherwise over the
    specified axis.

    For all-NaN slices or slices with zero degrees of freedom, NaN is
    returned and a `RuntimeWarning` is raised.

    Parameters
    ----------
    a : array_like
        Calculate the standard deviation of the non-NaN values.
    axis : {int, tuple of int, None}, optional
        Axis or axes along which the standard deviation is computed. The default is
        to compute the standard deviation of the flattened array.
    dtype : dtype, optional
        Type to use in computing the standard deviation. For arrays of
        integer type the default is float64, for arrays of float types it
        is the same as the array type.
    out : ndarray, optional
        Alternative output array in which to place the result. It must have
        the same shape as the expected output but the type (of the
        calculated values) will be cast if necessary.
    ddof : {int, float}, optional
        Means Delta Degrees of Freedom.  The divisor used in calculations
        is ``N - ddof``, where ``N`` represents the number of non-NaN
        elements.  By default `ddof` is zero.

    keepdims : bool, optional
        If this is set to True, the axes which are reduced are left
        in the result as dimensions with size one. With this option,
        the result will broadcast correctly against the original `a`.

        If this value is anything but the default it is passed through
        as-is to the relevant functions of the sub-classes.  If these
        functions do not have a `keepdims` kwarg, a RuntimeError will
        be raised.
    where : array_like of bool, optional
        Elements to include in the standard deviation.
        See `~numpy.ufunc.reduce` for details.

        .. versionadded:: 1.22.0

    mean : array_like, optional
        Provide the mean to prevent its recalculation. The mean should have
        a shape as if it was calculated with ``keepdims=True``.
        The axis for the calculation of the mean should be the same as used in
        the call to this std function.

        .. versionadded:: 2.0.0

    correction : {int, float}, optional
        Array API compatible name for the ``ddof`` parameter. Only one of them
        can be provided at the same time.

        .. versionadded:: 2.0.0

    Returns
    -------
    standard_deviation : ndarray, see dtype parameter above.
        If `out` is None, return a new array containing the standard
        deviation, otherwise return a reference to the output array. If
        ddof is >= the number of non-NaN elements in a slice or the slice
        contains only NaNs, then the result for that slice is NaN.

    See Also
    --------
    var, mean, std
    nanvar, nanmean
    :ref:`ufuncs-output-type`

    Notes
    -----
    The standard deviation is the square root of the average of the squared
    deviations from the mean: ``std = sqrt(mean(abs(x - x.mean())**2))``.

    The average squared deviation is normally calculated as
    ``x.sum() / N``, where ``N = len(x)``.  If, however, `ddof` is
    specified, the divisor ``N - ddof`` is used instead. In standard
    statistical practice, ``ddof=1`` provides an unbiased estimator of the
    variance of the infinite population. ``ddof=0`` provides a maximum
    likelihood estimate of the variance for normally distributed variables.
    The standard deviation computed in this function is the square root of
    the estimated variance, so even with ``ddof=1``, it will not be an
    unbiased estimate of the standard deviation per se.

    Note that, for complex numbers, `std` takes the absolute value before
    squaring, so that the result is always real and nonnegative.

    For floating-point input, the *std* is computed using the same
    precision the input has. Depending on the input data, this can cause
    the results to be inaccurate, especially for float32 (see example
    below).  Specifying a higher-accuracy accumulator using the `dtype`
    keyword can alleviate this issue.

    Examples
    --------
    >>> import numpy as np
    >>> a = np.array([[1, np.nan], [3, 4]])
    >>> np.nanstd(a)
    1.247219128924647
    >>> np.nanstd(a, axis=0)
    array([1., 0.])
    >>> np.nanstd(a, axis=1)
    array([0.,  0.5]) # may vary

    """
    var = nanvar(a, axis=axis, dtype=dtype, out=out, ddof=ddof,
                 keepdims=keepdims, where=where, mean=mean,
                 correction=correction)
    if isinstance(var, np.ndarray):
        std = np.sqrt(var, out=var)
    elif hasattr(var, 'dtype'):
        std = var.dtype.type(np.sqrt(var))
    else:
        std = np.sqrt(var)
    return std
```
