## Supplementary software v0.2.1 for "Virtual control arms for paediatric myopia trials: external validation of axial-elongation models": _nanfunctions_impl.pyi

```
from numpy._core.fromnumeric import (
    amin,
    amax,
    argmin,
    argmax,
    sum,
    prod,
    cumsum,
    cumprod,
    mean,
    var,
    std
)

from numpy.lib._function_base_impl import (
    median,
    percentile,
    quantile,
)

__all__ = [
    "nansum",
    "nanmax",
    "nanmin",
    "nanargmax",
    "nanargmin",
    "nanmean",
    "nanmedian",
    "nanpercentile",
    "nanvar",
    "nanstd",
    "nanprod",
    "nancumsum",
    "nancumprod",
    "nanquantile",
]

# NOTE: In reality these functions are not aliases but distinct functions
# with identical signatures.
nanmin = amin
nanmax = amax
nanargmin = argmin
nanargmax = argmax
nansum = sum
nanprod = prod
nancumsum = cumsum
nancumprod = cumprod
nanmean = mean
nanvar = var
nanstd = std
nanmedian = median
nanpercentile = percentile
nanquantile = quantile
```
