## Supplementary software v0.2.1 for "Virtual control arms for paediatric myopia trials: external validation of axial-elongation models": _npyio_impl.py

```
"""
IO related functions.
"""
import os
import re
import functools
import itertools
import warnings
import weakref
import contextlib
import operator
from operator import itemgetter
from collections.abc import Mapping
import pickle

import numpy as np
from . import format
from ._datasource import DataSource
from numpy._core import overrides
from numpy._core.multiarray import packbits, unpackbits
from numpy._core._multiarray_umath import _load_from_filelike
from numpy._core.overrides import finalize_array_function_like, set_module
from ._iotools import (
    LineSplitter, NameValidator, StringConverter, ConverterError,
    ConverterLockError, ConversionWarning, _is_string_like,
    has_nested_fields, flatten_dtype, easy_dtype, _decode_line
    )
from numpy._utils import asunicode, asbytes


__all__ = [
    'savetxt', 'loadtxt', 'genfromtxt', 'load', 'save', 'savez',
    'savez_compressed', 'packbits', 'unpackbits', 'fromregex'
    ]


array_function_dispatch = functools.partial(
    overrides.array_function_dispatch, module='numpy')


class BagObj:
    """
    BagObj(obj)

    Convert attribute look-ups to getitems on the object passed in.

    Parameters
    ----------
    obj : class instance
        Object on which attribute look-up is performed.

    Examples
    --------
    >>> import numpy as np
    >>> from numpy.lib._npyio_impl import BagObj as BO
    >>> class BagDemo:
    ...     def __getitem__(self, key): # An instance of BagObj(BagDemo)
    ...                                 # will call this method when any
    ...                                 # attribute look-up is required
    ...         result = "Doesn't matter what you want, "
    ...         return result + "you're gonna get this"
    ...
    >>> demo_obj = BagDemo()
    >>> bagobj = BO(demo_obj)
    >>> bagobj.hello_there
    "Doesn't matter what you want, you're gonna get this"
    >>> bagobj.I_can_be_anything
    "Doesn't matter what you want, you're gonna get this"

    """

    def __init__(self, obj):
        # Use weakref to make NpzFile objects collectable by refcount
        self._obj = weakref.proxy(obj)

    def __getattribute__(self, key):
        try:
            return object.__getattribute__(self, '_obj')[key]
        except KeyError:
            raise AttributeError(key) from None

    def __dir__(self):
        """
        Enables dir(bagobj) to list the files in an NpzFile.

        This also enables tab-completion in an interpreter or IPython.
        """
        return list(object.__getattribute__(self, '_obj').keys())


def zipfile_factory(file, *args, **kwargs):
    """
    Create a ZipFile.

    Allows for Zip64, and the `file` argument can accept file, str, or
    pathlib.Path objects. `args` and `kwargs` are passed to the zipfile.ZipFile
    constructor.
    """
    if not hasattr(file, 'read'):
        file = os.fspath(file)
    import zipfile
    kwargs['allowZip64'] = True
    return zipfile.ZipFile(file, *args, **kwargs)


@set_module('numpy.lib.npyio')
class NpzFile(Mapping):
    """
    NpzFile(fid)

    A dictionary-like object with lazy-loading of files in the zipped
    archive provided on construction.

    `NpzFile` is used to load files in the NumPy ``.npz`` data archive
    format. It assumes that files in the archive have a ``.npy`` extension,
    other files are ignored.

    The arrays and file strings are lazily loaded on either
    getitem access using ``obj['key']`` or attribute lookup using
    ``obj.f.key``. A list of all files (without ``.npy`` extensions) can
    be obtained with ``obj.files`` and the ZipFile object itself using
    ``obj.zip``.

    Attributes
    ----------
    files : list of str
        List of all files in the archive with a ``.npy`` extension.
    zip : ZipFile instance
        The ZipFile object initialized with the zipped archive.
    f : BagObj instance
        An object on which attribute can be performed as an alternative
        to getitem access on the `NpzFile` instance itself.
    allow_pickle : bool, optional
        Allow loading pickled data. Default: False
    pickle_kwargs : dict, optional
        Additional keyword arguments to pass on to pickle.load.
        These are only useful when loading object arrays saved on
        Python 2 when using Python 3.
    max_header_size : int, optional
        Maximum allowed size of the header.  Large headers may not be safe
        to load securely and thus require explicitly passing a larger value.
        See :py:func:`ast.literal_eval()` for details.
        This option is ignored when `allow_pickle` is passed.  In that case
        the file is by definition trusted and the limit is unnecessary.

    Parameters
    ----------
    fid : file, str, or pathlib.Path
        The zipped archive to open. This is either a file-like object
        or a string containing the path to the archive.
    own_fid : bool, optional
        Whether NpzFile should close the file handle.
        Requires that `fid` is a file-like object.

    Examples
    --------
    >>> import numpy as np
    >>> from tempfile import TemporaryFile
    >>> outfile = TemporaryFile()
    >>> x = np.arange(10)
    >>> y = np.sin(x)
    >>> np.savez(outfile, x=x, y=y)
    >>> _ = outfile.seek(0)

    >>> npz = np.load(outfile)
    >>> isinstance(npz, np.lib.npyio.NpzFile)
    True
    >>> npz
    NpzFile 'object' with keys: x, y
    >>> sorted(npz.files)
    ['x', 'y']
    >>> npz['x']  # getitem access
    array([0, 1, 2, 3, 4, 5, 6, 7, 8, 9])
    >>> npz.f.x  # attribute lookup
    array([0, 1, 2, 3, 4, 5, 6, 7, 8, 9])

    """
    # Make __exit__ safe if zipfile_factory raises an exception
    zip = None
    fid = None
    _MAX_REPR_ARRAY_COUNT = 5

    def __init__(self, fid, own_fid=False, allow_pickle=False,
                 pickle_kwargs=None, *,
                 max_header_size=format._MAX_HEADER_SIZE):
        # Import is postponed to here since zipfile depends on gzip, an
        # optional component of the so-called standard library.
        _zip = zipfile_factory(fid)
        self._files = _zip.namelist()
        self.files = []
        self.allow_pickle = allow_pickle
        self.max_header_size = max_header_size
        self.pickle_kwargs = pickle_kwargs
        for x in self._files:
            if x.endswith('.npy'):
                self.files.append(x[:-4])
            else:
                self.files.append(x)
        self.zip = _zip
        self.f = BagObj(self)
        if own_fid:
            self.fid = fid

    def __enter__(self):
        return self

    def __exit__(self, exc_type, exc_value, traceback):
        self.close()

    def close(self):
        """
        Close the file.

        """
        if self.zip is not None:
            self.zip.close()
            self.zip = None
        if self.fid is not None:
            self.fid.close()
            self.fid = None
        self.f = None  # break reference cycle

    def __del__(self):
        self.close()

    # Implement the Mapping ABC
    def __iter__(self):
        return iter(self.files)

    def __len__(self):
        return len(self.files)

    def __getitem__(self, key):
        # FIXME: This seems like it will copy strings around
        #   more than is strictly necessary.  The zipfile
        #   will read the string and then
        #   the format.read_array will copy the string
        #   to another place in memory.
        #   It would be better if the zipfile could read
        #   (or at least uncompress) the data
        #   directly into the array memory.
        member = False
        if key in self._files:
            member = True
        elif key in self.files:
            member = True
            key += '.npy'
        if member:
            bytes = self.zip.open(key)
            magic = bytes.read(len(format.MAGIC_PREFIX))
            bytes.close()
            if magic == format.MAGIC_PREFIX:
                bytes = self.zip.open(key)
                return format.read_array(bytes,
                                         allow_pickle=self.allow_pickle,
                                         pickle_kwargs=self.pickle_kwargs,
                                         max_header_size=self.max_header_size)
            else:
                return self.zip.read(key)
        else:
            raise KeyError(f"{key} is not a file in the archive")

    def __contains__(self, key):
        return (key in self._files or key in self.files)

    def __repr__(self):
        # Get filename or default to `object`
        if isinstance(self.fid, str):
            filename = self.fid
        else:
            filename = getattr(self.fid, "name", "object")

        # Get the name of arrays
        array_names = ', '.join(self.files[:self._MAX_REPR_ARRAY_COUNT])
        if len(self.files) > self._MAX_REPR_ARRAY_COUNT:
            array_names += "..."
        return f"NpzFile {filename!r} with keys: {array_names}"

    # Work around problems with the docstrings in the Mapping methods
    # They contain a `->`, which confuses the type annotation interpretations
    # of sphinx-docs. See gh-25964

    def get(self, key, default=None, /):
        """
        D.get(k,[,d]) returns D[k] if k in D, else d.  d defaults to None.
        """
        return Mapping.get(self, key, default)

    def items(self):
        """
        D.items() returns a set-like object providing a view on the items
        """
        return Mapping.items(self)

    def keys(self):
        """
        D.keys() returns a set-like object providing a view on the keys
        """
        return Mapping.keys(self)

    def values(self):
        """
        D.values() returns a set-like object providing a view on the values
        """
        return Mapping.values(self)


@set_module('numpy')
def load(file, mmap_mode=None, allow_pickle=False, fix_imports=True,
         encoding='ASCII', *, max_header_size=format._MAX_HEADER_SIZE):
    """
    Load arrays or pickled objects from ``.npy``, ``.npz`` or pickled files.

    .. warning:: Loading files that contain object arrays uses the ``pickle``
                 module, which is not secure against erroneous or maliciously
                 constructed data. Consider passing ``allow_pickle=False`` to
                 load data that is known not to contain object arrays for the
                 safer handling of untrusted sources.

    Parameters
    ----------
    file : file-like object, string, or pathlib.Path
        The file to read. File-like objects must support the
        ``seek()`` and ``read()`` methods and must always
        be opened in binary mode.  Pickled files require that the
        file-like object support the ``readline()`` method as well.
    mmap_mode : {None, 'r+', 'r', 'w+', 'c'}, optional
        If not None, then memory-map the file, using the given mode (see
        `numpy.memmap` for a detailed description of the modes).  A
        memory-mapped array is kept on disk. However, it can be accessed
        and sliced like any ndarray.  Memory mapping is especially useful
        for accessing small fragments of large files without reading the
        entire file into memory.
    allow_pickle : bool, optional
        Allow loading pickled object arrays stored in npy files. Reasons for
        disallowing pickles include security, as loading pickled data can
        execute arbitrary code. If pickles are disallowed, loading object
        arrays will fail. Default: False
    fix_imports : bool, optional
        Only useful when loading Python 2 generated pickled files on Python 3,
        which includes npy/npz files containing object arrays. If `fix_imports`
        is True, pickle will try to map the old Python 2 names to the new names
        used in Python 3.
    encoding : str, optional
        What encoding to use when reading Python 2 strings. Only useful when
        loading Python 2 generated pickled files in Python 3, which includes
        npy/npz files containing object arrays. Values other than 'latin1',
        'ASCII', and 'bytes' are not allowed, as they can corrupt numerical
        data. Default: 'ASCII'
    max_header_size : int, optional
        Maximum allowed size of the header.  Large headers may not be safe
        to load securely and thus require explicitly passing a larger value.
        See :py:func:`ast.literal_eval()` for details.
        This option is ignored when `allow_pickle` is passed.  In that case
        the file is by definition trusted and the limit is unnecessary.

    Returns
    -------
    result : array, tuple, dict, etc.
        Data stored in the file. For ``.npz`` files, the returned instance
        of NpzFile class must be closed to avoid leaking file descriptors.

    Raises
    ------
    OSError
        If the input file does not exist or cannot be read.
    UnpicklingError
        If ``allow_pickle=True``, but the file cannot be loaded as a pickle.
    ValueError
        The file contains an object array, but ``allow_pickle=False`` given.
    EOFError
        When calling ``np.load`` multiple times on the same file handle,
        if all data has already been read

    See Also
    --------
    save, savez, savez_compressed, loadtxt
    memmap : Create a memory-map to an array stored in a file on disk.
    lib.format.open_memmap : Create or load a memory-mapped ``.npy`` file.

    Notes
    -----
    - If the file contains pickle data, then whatever object is stored
      in the pickle is returned.
    - If the file is a ``.npy`` file, then a single array is returned.
    - If the file is a ``.npz`` file, then a dictionary-like object is
      returned, containing ``{filename: array}`` key-value pairs, one for
      each file in the archive.
    - If the file is a ``.npz`` file, the returned value supports the
      context manager protocol in a similar fashion to the open function::

        with load('foo.npz') as data:
            a = data['a']

      The underlying file descriptor is closed when exiting the 'with'
      block.

    Examples
    --------
    >>> import numpy as np

    Store data to disk, and load it again:

    >>> np.save('/tmp/123', np.array([[1, 2, 3], [4, 5, 6]]))
    >>> np.load('/tmp/123.npy')
    array([[1, 2, 3],
           [4, 5, 6]])

    Store compressed data to disk, and load it again:

    >>> a=np.array([[1, 2, 3], [4, 5, 6]])
    >>> b=np.array([1, 2])
    >>> np.savez('/tmp/123.npz', a=a, b=b)
    >>> data = np.load('/tmp/123.npz')
    >>> data['a']
    array([[1, 2, 3],
           [4, 5, 6]])
    >>> data['b']
    array([1, 2])
    >>> data.close()

    Mem-map the stored array, and then access the second row
    directly from disk:

    >>> X = np.load('/tmp/123.npy', mmap_mode='r')
    >>> X[1, :]
    memmap([4, 5, 6])

    """
    if encoding not in ('ASCII', 'latin1', 'bytes'):
        # The 'encoding' value for pickle also affects what encoding
        # the serialized binary data of NumPy arrays is loaded
        # in. Pickle does not pass on the encoding information to
        # NumPy. The unpickling code in numpy._core.multiarray is
        # written to assume that unicode data appearing where binary
        # should be is in 'latin1'. 'bytes' is also safe, as is 'ASCII'.
        #
        # Other encoding values can corrupt binary data, and we
        # purposefully disallow them. For the same reason, the errors=
        # argument is not exposed, as values other than 'strict'
        # result can similarly silently corrupt numerical data.
        raise ValueError("encoding must be 'ASCII', 'latin1', or 'bytes'")

    pickle_kwargs = dict(encoding=encoding, fix_imports=fix_imports)

    with contextlib.ExitStack() as stack:
        if hasattr(file, 'read'):
            fid = file
            own_fid = False
        else:
            fid = stack.enter_context(open(os.fspath(file), "rb"))
            own_fid = True

        # Code to distinguish from NumPy binary files and pickles.
        _ZIP_PREFIX = b'PK\x03\x04'
        _ZIP_SUFFIX = b'PK\x05\x06'  # empty zip files start with this
        N = len(format.MAGIC_PREFIX)
        magic = fid.read(N)
        if not magic:
            raise EOFError("No data left in file")
        # If the file size is less than N, we need to make sure not
        # to seek past the beginning of the file
        fid.seek(-min(N, len(magic)), 1)  # back-up
        if magic.startswith((_ZIP_PREFIX, _ZIP_SUFFIX)):
            # zip-file (assume .npz)
            # Potentially transfer file ownership to NpzFile
            stack.pop_all()
            ret = NpzFile(fid, own_fid=own_fid, allow_pickle=allow_pickle,
                          pickle_kwargs=pickle_kwargs,
                          max_header_size=max_header_size)
            return ret
        elif magic == format.MAGIC_PREFIX:
            # .npy file
            if mmap_mode:
                if allow_pickle:
                    max_header_size = 2**64
                return format.open_memmap(file, mode=mmap_mode,
                                          max_header_size=max_header_size)
            else:
                return format.read_array(fid, allow_pickle=allow_pickle,
                                         pickle_kwargs=pickle_kwargs,
                                         max_header_size=max_header_size)
        else:
            # Try a pickle
            if not allow_pickle:
                raise ValueError(
                    "This file contains pickled (object) data. If you trust "
                    "the file you can load it unsafely using the "
                    "`allow_pickle=` keyword argument or `pickle.load()`.")
            try:
                return pickle.load(fid, **pickle_kwargs)
            except Exception as e:
                raise pickle.UnpicklingError(
                    f"Failed to interpret file {file!r} as a pickle") from e


def _save_dispatcher(file, arr, allow_pickle=None, fix_imports=None):
    return (arr,)


@array_function_dispatch(_save_dispatcher)
def save(file, arr, allow_pickle=True, fix_imports=np._NoValue):
    """
    Save an array to a binary file in NumPy ``.npy`` format.

    Parameters
    ----------
    file : file, str, or pathlib.Path
        File or filename to which the data is saved. If file is a file-object,
        then the filename is unchanged.  If file is a string or Path,
        a ``.npy`` extension will be appended to the filename if it does not
        already have one.
    arr : array_like
        Array data to be saved.
    allow_pickle : bool, optional
        Allow saving object arrays using Python pickles. Reasons for
        disallowing pickles include security (loading pickled data can execute
        arbitrary code) and portability (pickled objects may not be loadable
        on different Python installations, for example if the stored objects
        require libraries that are not available, and not all pickled data is
        compatible between different versions of Python).
        Default: True
    fix_imports : bool, optional
        The `fix_imports` flag is deprecated and has no effect.

        .. deprecated:: 2.1
            This flag is ignored since NumPy 1.17 and was only needed to
            support loading some files in Python 2 written in Python 3.

    See Also
    --------
    savez : Save several arrays into a ``.npz`` archive
    savetxt, load

    Notes
    -----
    For a description of the ``.npy`` format, see :py:mod:`numpy.lib.format`.

    Any data saved to the file is appended to the end of the file.

    Examples
    --------
    >>> import numpy as np

    >>> from tempfile import TemporaryFile
    >>> outfile = TemporaryFile()

    >>> x = np.arange(10)
    >>> np.save(outfile, x)

    >>> _ = outfile.seek(0) # Only needed to simulate closing & reopening file
    >>> np.load(outfile)
    array([0, 1, 2, 3, 4, 5, 6, 7, 8, 9])


    >>> with open('test.npy', 'wb') as f:
    ...     np.save(f, np.array([1, 2]))
    ...     np.save(f, np.array([1, 3]))
    >>> with open('test.npy', 'rb') as f:
    ...     a = np.load(f)
    ...     b = np.load(f)
    >>> print(a, b)
    # [1 2] [1 3]
    """
    if fix_imports is not np._NoValue:
        # Deprecated 2024-05-16, NumPy 2.1
        warnings.warn(
            "The 'fix_imports' flag is deprecated and has no effect. "
            "(Deprecated in NumPy 2.1)",
            DeprecationWarning, stacklevel=2)
    if hasattr(file, 'write'):
        file_ctx = contextlib.nullcontext(file)
    else:
        file = os.fspath(file)
        if not file.endswith('.npy'):
            file = file + '.npy'
        file_ctx = open(file, "wb")

    with file_ctx as fid:
        arr = np.asanyarray(arr)
        format.write_array(fid, arr, allow_pickle=allow_pickle,
                           pickle_kwargs=dict(fix_imports=fix_imports))


def _savez_dispatcher(file, *args, allow_pickle=True, **kwds):
    yield from args
    yield from kwds.values()


@array_function_dispatch(_savez_dispatcher)
def savez(file, *args, allow_pickle=True, **kwds):
    """Save several arrays into a single file in uncompressed ``.npz`` format.

    Provide arrays as keyword arguments to store them under the
    corresponding name in the output file: ``savez(fn, x=x, y=y)``.

    If arrays are specified as positional arguments, i.e., ``savez(fn,
    x, y)``, their names will be `arr_0`, `arr_1`, etc.

    Parameters
    ----------
    file : file, str, or pathlib.Path
        Either the filename (string) or an open file (file-like object)
        where the data will be saved. If file is a string or a Path, the
        ``.npz`` extension will be appended to the filename if it is not
        already there.
    args : Arguments, optional
        Arrays to save to the file. Please use keyword arguments (see
        `kwds` below) to assign names to arrays.  Arrays specified as
        args will be named "arr_0", "arr_1", and so on.
    allow_pickle : bool, optional
        Allow saving object arrays using Python pickles. Reasons for
        disallowing pickles include security (loading pickled data can execute
        arbitrary code) and portability (pickled objects may not be loadable
        on different Python installations, for example if the stored objects
        require libraries that are not available, and not all pickled data is
        compatible between different versions of Python).
        Default: True
    kwds : Keyword arguments, optional
        Arrays to save to the file. Each array will be saved to the
        output file with its corresponding keyword name.

    Returns
    -------
    None

    See Also
    --------
    save : Save a single array to a binary file in NumPy format.
    savetxt : Save an array to a file as plain text.
    savez_compressed : Save several arrays into a compressed ``.npz`` archive

    Notes
    -----
    The ``.npz`` file format is a zipped archive of files named after the
    variables they contain.  The archive is not compressed and each file
    in the archive contains one variable in ``.npy`` format. For a
    description of the ``.npy`` format, see :py:mod:`numpy.lib.format`.

    When opening the saved ``.npz`` file with `load` a `~lib.npyio.NpzFile`
    object is returned. This is a dictionary-like object which can be queried
    for its list of arrays (with the ``.files`` attribute), and for the arrays
    themselves.

    Keys passed in `kwds` are used as filenames inside the ZIP archive.
    Therefore, keys should be valid filenames; e.g., avoid keys that begin with
    ``/`` or contain ``.``.

    When naming variables with keyword arguments, it is not possible to name a
    variable ``file``, as this would cause the ``file`` argument to be defined
    twice in the call to ``savez``.

    Examples
    --------
    >>> import numpy as np
    >>> from tempfile import TemporaryFile
    >>> outfile = TemporaryFile()
    >>> x = np.arange(10)
    >>> y = np.sin(x)

    Using `savez` with \\*args, the arrays are saved with default names.

    >>> np.savez(outfile, x, y)
    >>> _ = outfile.seek(0) # Only needed to simulate closing & reopening file
    >>> npzfile = np.load(outfile)
    >>> npzfile.files
    ['arr_0', 'arr_1']
    >>> npzfile['arr_0']
    array([0, 1, 2, 3, 4, 5, 6, 7, 8, 9])

    Using `savez` with \\**kwds, the arrays are saved with the keyword names.

    >>> outfile = TemporaryFile()
    >>> np.savez(outfile, x=x, y=y)
    >>> _ = outfile.seek(0)
    >>> npzfile = np.load(outfile)
    >>> sorted(npzfile.files)
    ['x', 'y']
    >>> npzfile['x']
    array([0, 1, 2, 3, 4, 5, 6, 7, 8, 9])

    """
    _savez(file, args, kwds, False, allow_pickle=allow_pickle)


def _savez_compressed_dispatcher(file, *args, allow_pickle=True, **kwds):
    yield from args
    yield from kwds.values()


@array_function_dispatch(_savez_compressed_dispatcher)
def savez_compressed(file, *args, allow_pickle=True, **kwds):
    """
    Save several arrays into a single file in compressed ``.npz`` format.

    Provide arrays as keyword arguments to store them under the
    corresponding name in the output file: ``savez_compressed(fn, x=x, y=y)``.

    If arrays are specified as positional arguments, i.e.,
    ``savez_compressed(fn, x, y)``, their names will be `arr_0`, `arr_1`, etc.

    Parameters
    ----------
    file : file, str, or pathlib.Path
        Either the filename (string) or an open file (file-like object)
        where the data will be saved. If file is a string or a Path, the
        ``.npz`` extension will be appended to the filename if it is not
        already there.
    args : Arguments, optional
        Arrays to save to the file. Please use keyword arguments (see
        `kwds` below) to assign names to arrays.  Arrays specified as
        args will be named "arr_0", "arr_1", and so on.
    allow_pickle : bool, optional
        Allow saving object arrays using Python pickles. Reasons for
        disallowing pickles include security (loading pickled data can execute
        arbitrary code) and portability (pickled objects may not be loadable
        on different Python installations, for example if the stored objects
        require libraries that are not available, and not all pickled data is
        compatible between different versions of Python).
        Default: True
    kwds : Keyword arguments, optional
        Arrays to save to the file. Each array will be saved to the
        output file with its corresponding keyword name.

    Returns
    -------
    None

    See Also
    --------
    numpy.save : Save a single array to a binary file in NumPy format.
    numpy.savetxt : Save an array to a file as plain text.
    numpy.savez : Save several arrays into an uncompressed ``.npz`` file format
    numpy.load : Load the files created by savez_compressed.

    Notes
    -----
    The ``.npz`` file format is a zipped archive of files named after the
    variables they contain.  The archive is compressed with
    ``zipfile.ZIP_DEFLATED`` and each file in the archive contains one variable
    in ``.npy`` format. For a description of the ``.npy`` format, see
    :py:mod:`numpy.lib.format`.


    When opening the saved ``.npz`` file with `load` a `~lib.npyio.NpzFile`
    object is returned. This is a dictionary-like object which can be queried
    for its list of arrays (with the ``.files`` attribute), and for the arrays
    themselves.

    Examples
    --------
    >>> import numpy as np
    >>> test_array = np.random.rand(3, 2)
    >>> test_vector = np.random.rand(4)
    >>> np.savez_compressed('/tmp/123', a=test_array, b=test_vector)
    >>> loaded = np.load('/tmp/123.npz')
    >>> print(np.array_equal(test_array, loaded['a']))
    True
    >>> print(np.array_equal(test_vector, loaded['b']))
    True

    """
    _savez(file, args, kwds, True, allow_pickle=allow_pickle)


def _savez(file, args, kwds, compress, allow_pickle=True, pickle_kwargs=None):
    # Import is postponed to here since zipfile depends on gzip, an optional
    # component of the so-called standard library.
    import zipfile

    if not hasattr(file, 'write'):
        file = os.fspath(file)
        if not file.endswith('.npz'):
            file = file + '.npz'

    namedict = kwds
    for i, val in enumerate(args):
        key = 'arr_%d' % i
        if key in namedict.keys():
            raise ValueError(
                "Cannot use un-named variables and keyword %s" % key)
        namedict[key] = val

    if compress:
        compression = zipfile.ZIP_DEFLATED
    else:
        compression = zipfile.ZIP_STORED

    zipf = zipfile_factory(file, mode="w", compression=compression)
    try:
        for key, val in namedict.items():
            fname = key + '.npy'
            val = np.asanyarray(val)
            # always force zip64, gh-10776
            with zipf.open(fname, 'w', force_zip64=True) as fid:
                format.write_array(fid, val,
                                   allow_pickle=allow_pickle,
                                   pickle_kwargs=pickle_kwargs)
    finally:
        zipf.close()


def _ensure_ndmin_ndarray_check_param(ndmin):
    """Just checks if the param ndmin is supported on
        _ensure_ndmin_ndarray. It is intended to be used as
        verification before running anything expensive.
        e.g. loadtxt, genfromtxt
    """
    # Check correctness of the values of `ndmin`
    if ndmin not in [0, 1, 2]:
        raise ValueError(f"Illegal value of ndmin keyword: {ndmin}")

def _ensure_ndmin_ndarray(a, *, ndmin: int):
    """This is a helper function of loadtxt and genfromtxt to ensure
        proper minimum dimension as requested

        ndim : int. Supported values 1, 2, 3
                    ^^ whenever this changes, keep in sync with
                       _ensure_ndmin_ndarray_check_param
    """
    # Verify that the array has at least dimensions `ndmin`.
    # Tweak the size and shape of the arrays - remove extraneous dimensions
    if a.ndim > ndmin:
        a = np.squeeze(a)
    # and ensure we have the minimum number of dimensions asked for
    # - has to be in this order for the odd case ndmin=1, a.squeeze().ndim=0
    if a.ndim < ndmin:
        if ndmin == 1:
            a = np.atleast_1d(a)
        elif ndmin == 2:
            a = np.atleast_2d(a).T

    return a


# amount of lines loadtxt reads in one chunk, can be overridden for testing
_loadtxt_chunksize = 50000


def _check_nonneg_int(value, name="argument"):
    try:
        operator.index(value)
    except TypeError:
        raise TypeError(f"{name} must be an integer") from None
    if value < 0:
        raise ValueError(f"{name} must be nonnegative")


def _preprocess_comments(iterable, comments, encoding):
    """
    Generator that consumes a line iterated iterable and strips out the
    multiple (or multi-character) comments from lines.
    This is a pre-processing step to achieve feature parity with loadtxt
    (we assume that this feature is a nieche feature).
    """
    for line in iterable:
        if isinstance(line, bytes):
            # Need to handle conversion here, or the splitting would fail
            line = line.decode(encoding)

        for c in comments:
            line = line.split(c, 1)[0]

        yield line


# The number of rows we read in one go if confronted with a parametric dtype
_loadtxt_chunksize = 50000


def _read(fname, *, delimiter=',', comment='#', quote='"',
          imaginary_unit='j', usecols=None, skiplines=0,
          max_rows=None, converters=None, ndmin=None, unpack=False,
          dtype=np.float64, encoding=None):
    r"""
    Read a NumPy array from a text file.
    This is a helper function for loadtxt.

    Parameters
    ----------
    fname : file, str, or pathlib.Path
        The filename or the file to be read.
    delimiter : str, optional
        Field delimiter of the fields in line of the file.
        Default is a comma, ','.  If None any sequence of whitespace is
        considered a delimiter.
    comment : str or sequence of str or None, optional
        Character that begins a comment.  All text from the comment
        character to the end of the line is ignored.
        Multiple comments or multiple-character comment strings are supported,
        but may be slower and `quote` must be empty if used.
        Use None to disable all use of comments.
    quote : str or None, optional
        Character that is used to quote string fields. Default is '"'
        (a double quote). Use None to disable quote support.
    imaginary_unit : str, optional
        Character that represent the imaginary unit `sqrt(-1)`.
        Default is 'j'.
    usecols : array_like, optional
        A one-dimensional array of integer column numbers.  These are the
        columns from the file to be included in the array.  If this value
        is not given, all the columns are used.
    skiplines : int, optional
        Number of lines to skip before interpreting the data in the file.
    max_rows : int, optional
        Maximum number of rows of data to read.  Default is to read the
        entire file.
    converters : dict or callable, optional
        A function to parse all columns strings into the desired value, or
        a dictionary mapping column number to a parser function.
        E.g. if column 0 is a date string: ``converters = {0: datestr2num}``.
        Converters can also be used to provide a default value for missing
        data, e.g. ``converters = lambda s: float(s.strip() or 0)`` will
        convert empty fields to 0.
        Default: None
    ndmin : int, optional
        Minimum dimension of the array returned.
        Allowed values are 0, 1 or 2.  Default is 0.
    unpack : bool, optional
        If True, the returned array is transposed, so that arguments may be
        unpacked using ``x, y, z = read(...)``.  When used with a structured
        data-type, arrays are returned for each field.  Default is False.
    dtype : numpy data type
        A NumPy dtype instance, can be a structured dtype to map to the
        columns of the file.
    encoding : str, optional
        Encoding used to decode the inputfile. The special value 'bytes'
        (the default) enables backwards-compatible behavior for `converters`,
        ensuring that inputs to the converter functions are encoded
        bytes objects. The special value 'bytes' has no additional effect if
        ``converters=None``. If encoding is ``'bytes'`` or ``None``, the
        default system encoding is used.

    Returns
    -------
    ndarray
        NumPy array.
    """
    # Handle special 'bytes' keyword for encoding
    byte_converters = False
    if encoding == 'bytes':
        encoding = None
        byte_converters = True

    if dtype is None:
        raise TypeError("a dtype must be provided.")
    dtype = np.dtype(dtype)

    read_dtype_via_object_chunks = None
    if dtype.kind in 'SUM' and (
            dtype == "S0" or dtype == "U0" or dtype == "M8" or dtype == 'm8'):
        # This is a legacy "flexible" dtype.  We do not truly support
        # parametric dtypes currently (no dtype discovery step in the core),
        # but have to support these for backward compatibility.
        read_dtype_via_object_chunks = dtype
        dtype = np.dtype(object)

    if usecols is not None:
        # Allow usecols to be a single int or a sequence of ints, the C-code
        # handles the rest
        try:
            usecols = list(usecols)
        except TypeError:
            usecols = [usecols]

    _ensure_ndmin_ndarray_check_param(ndmin)

    if comment is None:
        comments = None
    else:
        # assume comments are a sequence of strings
        if "" in comment:
            raise ValueError(
                "comments cannot be an empty string. Use comments=None to "
                "disable comments."
            )
        comments = tuple(comment)
        comment = None
        if len(comments) == 0:
            comments = None  # No comments at all
        elif len(comments) == 1:
            # If there is only one comment, and that comment has one character,
            # the normal parsing can deal with it just fine.
            if isinstance(comments[0], str) and len(comments[0]) == 1:
                comment = comments[0]
                comments = None
        else:
            # Input validation if there are multiple comment characters
            if delimiter in comments:
                raise TypeError(
                    f"Comment characters '{comments}' cannot include the "
                    f"delimiter '{delimiter}'"
                )

    # comment is now either a 1 or 0 character string or a tuple:
    if comments is not None:
        # Note: An earlier version support two character comments (and could
        #       have been extended to multiple characters, we assume this is
        #       rare enough to not optimize for.
        if quote is not None:
            raise ValueError(
                "when multiple comments or a multi-character comment is "
                "given, quotes are not supported.  In this case quotechar "
                "must be set to None.")

    if len(imaginary_unit) != 1:
        raise ValueError('len(imaginary_unit) must be 1.')

    _check_nonneg_int(skiplines)
    if max_rows is not None:
        _check_nonneg_int(max_rows)
    else:
        # Passing -1 to the C code means "read the entire file".
        max_rows = -1

    fh_closing_ctx = contextlib.nullcontext()
    filelike = False
    try:
        if isinstance(fname, os.PathLike):
            fname = os.fspath(fname)
        if isinstance(fname, str):
            fh = np.lib._datasource.open(fname, 'rt', encoding=encoding)
            if encoding is None:
                encoding = getattr(fh, 'encoding', 'latin1')

            fh_closing_ctx = contextlib.closing(fh)
            data = fh
            filelike = True
        else:
            if encoding is None:
                encoding = getattr(fname, 'encoding', 'latin1')
            data = iter(fname)
    except TypeError as e:
        raise ValueError(
            f"fname must be a string, filehandle, list of strings,\n"
            f"or generator. Got {type(fname)} instead.") from e

    with fh_closing_ctx:
        if comments is not None:
            if filelike:
                data = iter(data)
                filelike = False
            data = _preprocess_comments(data, comments, encoding)

        if read_dtype_via_object_chunks is None:
            arr = _load_from_filelike(
                data, delimiter=delimiter, comment=comment, quote=quote,
                imaginary_unit=imaginary_unit,
                usecols=usecols, skiplines=skiplines, max_rows=max_rows,
                converters=converters, dtype=dtype,
                encoding=encoding, filelike=filelike,
                byte_converters=byte_converters)

        else:
            # This branch reads the file into chunks of object arrays and then
            # casts them to the desired actual dtype.  This ensures correct
            # string-length and datetime-unit discovery (like `arr.astype()`).
            # Due to chunking, certain error reports are less clear, currently.
            if filelike:
                data = iter(data)  # cannot chunk when reading from file
                filelike = False

            c_byte_converters = False
            if read_dtype_via_object_chunks == "S":
                c_byte_converters = True  # Use latin1 rather than ascii

            chunks = []
            while max_rows != 0:
                if max_rows < 0:
                    chunk_size = _loadtxt_chunksize
                else:
                    chunk_size = min(_loadtxt_chunksize, max_rows)

                next_arr = _load_from_filelike(
                    data, delimiter=delimiter, comment=comment, quote=quote,
                    imaginary_unit=imaginary_unit,
                    usecols=usecols, skiplines=skiplines, max_rows=chunk_size,
                    converters=converters, dtype=dtype,
                    encoding=encoding, filelike=filelike,
                    byte_converters=byte_converters,
                    c_byte_converters=c_byte_converters)
                # Cast here already.  We hope that this is better even for
                # large files because the storage is more compact.  It could
                # be adapted (in principle the concatenate could cast).
                chunks.append(next_arr.astype(read_dtype_via_object_chunks))

                skiplines = 0  # Only have to skip for first chunk
                if max_rows >= 0:
                    max_rows -= chunk_size
                if len(next_arr) < chunk_size:
                    # There was less data than requested, so we are done.
                    break

            # Need at least one chunk, but if empty, the last one may have
            # the wrong shape.
            if len(chunks) > 1 and len(chunks[-1]) == 0:
                del chunks[-1]
            if len(chunks) == 1:
                arr = chunks[0]
            else:
                arr = np.concatenate(chunks, axis=0)

    # NOTE: ndmin works as advertised for structured dtypes, but normally
    #       these would return a 1D result plus the structured dimension,
    #       so ndmin=2 adds a third dimension even when no squeezing occurs.
    #       A `squeeze=False` could be a better solution (pandas uses squeeze).
    arr = _ensure_ndmin_ndarray(arr, ndmin=ndmin)

    if arr.shape:
        if arr.shape[0] == 0:
            warnings.warn(
                f'loadtxt: input contained no data: "{fname}"',
                category=UserWarning,
                stacklevel=3
            )

    if unpack:
        # Unpack structured dtypes if requested:
        dt = arr.dtype
        if dt.names is not None:
            # For structured arrays, return an array for each field.
            return [arr[field] for field in dt.names]
        else:
            return arr.T
    else:
        return arr


@finalize_array_function_like
@set_module('numpy')
def loadtxt(fname, dtype=float, comments='#', delimiter=None,
            converters=None, skiprows=0, usecols=None, unpack=False,
            ndmin=0, encoding=None, max_rows=None, *, quotechar=None,
            like=None):
    r"""
    Load data from a text file.

    Parameters
    ----------
    fname : file, str, pathlib.Path, list of str, generator
        File, filename, list, or generator to read.  If the filename
        extension is ``.gz`` or ``.bz2``, the file is first decompressed. Note
        that generators must return bytes or strings. The strings
        in a list or produced by a generator are treated as lines.
    dtype : data-type, optional
        Data-type of the resulting array; default: float.  If this is a
        structured data-type, the resulting array will be 1-dimensional, and
        each row will be interpreted as an element of the array.  In this
        case, the number of columns used must match the number of fields in
        the data-type.
    comments : str or sequence of str or None, optional
        The characters or list of characters used to indicate the start of a
        comment. None implies no comments. For backwards compatibility, byte
        strings will be decoded as 'latin1'. The default is '#'.
    delimiter : str, optional
        The character used to separate the values. For backwards compatibility,
        byte strings will be decoded as 'latin1'. The default is whitespace.

        .. versionchanged:: 1.23.0
           Only single character delimiters are supported. Newline characters
           cannot be used as the delimiter.

    converters : dict or callable, optional
        Converter functions to customize value parsing. If `converters` is
        callable, the function is applied to all columns, else it must be a
        dict that maps column number to a parser function.
        See examples for further details.
        Default: None.

        .. versionchanged:: 1.23.0
           The ability to pass a single callable to be applied to all columns
           was added.

    skiprows : int, optional
        Skip the first `skiprows` lines, including comments; default: 0.
    usecols : int or sequence, optional
        Which columns to read, with 0 being the first. For example,
        ``usecols = (1,4,5)`` will extract the 2nd, 5th and 6th columns.
        The default, None, results in all columns being read.
    unpack : bool, optional
        If True, the returned array is transposed, so that arguments may be
        unpacked using ``x, y, z = loadtxt(...)``.  When used with a
        structured data-type, arrays are returned for each field.
        Default is False.
    ndmin : int, optional
        The returned array will have at least `ndmin` dimensions.
        Otherwise mono-dimensional axes will be squeezed.
        Legal values: 0 (default), 1 or 2.
    encoding : str, optional
        Encoding used to decode the inputfile. Does not apply to input streams.
        The special value 'bytes' enables backward compatibility workarounds
        that ensures you receive byte arrays as results if possible and passes
        'latin1' encoded strings to converters. Override this value to receive
        unicode arrays and pass strings as input to converters.  If set to None
        the system default is used. The default value is 'bytes'.

        .. versionchanged:: 2.0
            Before NumPy 2, the default was ``'bytes'`` for Python 2
            compatibility. The default is now ``None``.

    max_rows : int, optional
        Read `max_rows` rows of content after `skiprows` lines. The default is
        to read all the rows. Note that empty rows containing no data such as
        empty lines and comment lines are not counted towards `max_rows`,
        while such lines are counted in `skiprows`.

        .. versionchanged:: 1.23.0
            Lines containing no data, including comment lines (e.g., lines
            starting with '#' or as specified via `comments`) are not counted
            towards `max_rows`.
    quotechar : unicode character or None, optional
        The character used to denote the start and end of a quoted item.
        Occurrences of the delimiter or comment characters are ignored within
        a quoted item. The default value is ``quotechar=None``, which means
        quoting support is disabled.

        If two consecutive instances of `quotechar` are found within a quoted
        field, the first is treated as an escape character. See examples.

        .. versionadded:: 1.23.0
    ${ARRAY_FUNCTION_LIKE}

        .. versionadded:: 1.20.0

    Returns
    -------
    out : ndarray
        Data read from the text file.

    See Also
    --------
    load, fromstring, fromregex
    genfromtxt : Load data with missing values handled as specified.
    scipy.io.loadmat : reads MATLAB data files

    Notes
    -----
    This function aims to be a fast reader for simply formatted files.  The
    `genfromtxt` function provides more sophisticated handling of, e.g.,
    lines with missing values.

    Each row in the input text file must have the same number of values to be
    able to read all values. If all rows do not have same number of values, a
    subset of up to n columns (where n is the least number of values present
    in all rows) can be read by specifying the columns via `usecols`.

    The strings produced by the Python float.hex method can be used as
    input for floats.

    Examples
    --------
    >>> import numpy as np
    >>> from io import StringIO   # StringIO behaves like a file object
    >>> c = StringIO("0 1\n2 3")
    >>> np.loadtxt(c)
    array([[0., 1.],
           [2., 3.]])

    >>> d = StringIO("M 21 72\nF 35 58")
    >>> np.loadtxt(d, dtype={'names': ('gender', 'age', 'weight'),
    ...                      'formats': ('S1', 'i4', 'f4')})
    array([(b'M', 21, 72.), (b'F', 35, 58.)],
          dtype=[('gender', 'S1'), ('age', '<i4'), ('weight', '<f4')])

    >>> c = StringIO("1,0,2\n3,0,4")
    >>> x, y = np.loadtxt(c, delimiter=',', usecols=(0, 2), unpack=True)
    >>> x
    array([1., 3.])
    >>> y
    array([2., 4.])

    The `converters` argument is used to specify functions to preprocess the
    text prior to parsing. `converters` can be a dictionary that maps
    preprocessing functions to each column:

    >>> s = StringIO("1.618, 2.296\n3.141, 4.669\n")
    >>> conv = {
    ...     0: lambda x: np.floor(float(x)),  # conversion fn for column 0
    ...     1: lambda x: np.ceil(float(x)),  # conversion fn for column 1
    ... }
    >>> np.loadtxt(s, delimiter=",", converters=conv)
    array([[1., 3.],
           [3., 5.]])

    `converters` can be a callable instead of a dictionary, in which case it
    is applied to all columns:

    >>> s = StringIO("0xDE 0xAD\n0xC0 0xDE")
    >>> import functools
    >>> conv = functools.partial(int, base=16)
    >>> np.loadtxt(s, converters=conv)
    array([[222., 173.],
           [192., 222.]])

    This example shows how `converters` can be used to convert a field
    with a trailing minus sign into a negative number.

    >>> s = StringIO("10.01 31.25-\n19.22 64.31\n17.57- 63.94")
    >>> def conv(fld):
    ...     return -float(fld[:-1]) if fld.endswith("-") else float(fld)
    ...
    >>> np.loadtxt(s, converters=conv)
    array([[ 10.01, -31.25],
           [ 19.22,  64.31],
           [-17.57,  63.94]])

    Using a callable as the converter can be particularly useful for handling
    values with different formatting, e.g. floats with underscores:

    >>> s = StringIO("1 2.7 100_000")
    >>> np.loadtxt(s, converters=float)
    array([1.e+00, 2.7e+00, 1.e+05])

    This idea can be extended to automatically handle values specified in
    many different formats, such as hex values:

    >>> def conv(val):
    ...     try:
    ...         return float(val)
    ...     except ValueError:
    ...         return float.fromhex(val)
    >>> s = StringIO("1, 2.5, 3_000, 0b4, 0x1.4000000000000p+2")
    >>> np.loadtxt(s, delimiter=",", converters=conv)
    array([1.0e+00, 2.5e+00, 3.0e+03, 1.8e+02, 5.0e+00])

    Or a format where the ``-`` sign comes after the number:

    >>> s = StringIO("10.01 31.25-\n19.22 64.31\n17.57- 63.94")
    >>> conv = lambda x: -float(x[:-1]) if x.endswith("-") else float(x)
    >>> np.loadtxt(s, converters=conv)
    array([[ 10.01, -31.25],
           [ 19.22,  64.31],
           [-17.57,  63.94]])

    Support for quoted fields is enabled with the `quotechar` parameter.
    Comment and delimiter characters are ignored when they appear within a
    quoted item delineated by `quotechar`:

    >>> s = StringIO('"alpha, #42", 10.0\n"beta, #64", 2.0\n')
    >>> dtype = np.dtype([("label", "U12"), ("value", float)])
    >>> np.loadtxt(s, dtype=dtype, delimiter=",", quotechar='"')
    array([('alpha, #42', 10.), ('beta, #64',  2.)],
          dtype=[('label', '<U12'), ('value', '<f8')])

    Quoted fields can be separated by multiple whitespace characters:

    >>> s = StringIO('"alpha, #42"       10.0\n"beta, #64" 2.0\n')
    >>> dtype = np.dtype([("label", "U12"), ("value", float)])
    >>> np.loadtxt(s, dtype=dtype, delimiter=None, quotechar='"')
    array([('alpha, #42', 10.), ('beta, #64',  2.)],
          dtype=[('label', '<U12'), ('value', '<f8')])

    Two consecutive quote characters within a quoted field are treated as a
    single escaped character:

    >>> s = StringIO('"Hello, my name is ""Monty""!"')
    >>> np.loadtxt(s, dtype="U", delimiter=",", quotechar='"')
    array('Hello, my name is "Monty"!', dtype='<U26')

    Read subset of columns when all rows do not contain equal number of values:

    >>> d = StringIO("1 2\n2 4\n3 9 12\n4 16 20")
    >>> np.loadtxt(d, usecols=(0, 1))
    array([[ 1.,  2.],
           [ 2.,  4.],
           [ 3.,  9.],
           [ 4., 16.]])

    """

    if like is not None:
        return _loadtxt_with_like(
            like, fname, dtype=dtype, comments=comments, delimiter=delimiter,
            converters=converters, skiprows=skiprows, usecols=usecols,
            unpack=unpack, ndmin=ndmin, encoding=encoding,
            max_rows=max_rows
        )

    if isinstance(delimiter, bytes):
        delimiter.decode("latin1")

    if dtype is None:
        dtype = np.float64

    comment = comments
    # Control character type conversions for Py3 convenience
    if comment is not None:
        if isinstance(comment, (str, bytes)):
            comment = [comment]
        comment = [
            x.decode('latin1') if isinstance(x, bytes) else x for x in comment]
    if isinstance(delimiter, bytes):
        delimiter = delimiter.decode('latin1')

    arr = _read(fname, dtype=dtype, comment=comment, delimiter=delimiter,
                converters=converters, skiplines=skiprows, usecols=usecols,
                unpack=unpack, ndmin=ndmin, encoding=encoding,
                max_rows=max_rows, quote=quotechar)

    return arr


_loadtxt_with_like = array_function_dispatch()(loadtxt)


def _savetxt_dispatcher(fname, X, fmt=None, delimiter=None, newline=None,
                        header=None, footer=None, comments=None,
                        encoding=None):
    return (X,)


@array_function_dispatch(_savetxt_dispatcher)
def savetxt(fname, X, fmt='%.18e', delimiter=' ', newline='\n', header='',
            footer='', comments='# ', encoding=None):
    """
    Save an array to a text file.

    Parameters
    ----------
    fname : filename, file handle or pathlib.Path
        If the filename ends in ``.gz``, the file is automatically saved in
        compressed gzip format.  `loadtxt` understands gzipped files
        transparently.
    X : 1D or 2D array_like
        Data to be saved to a text file.
    fmt : str or sequence of strs, optional
        A single format (%10.5f), a sequence of formats, or a
        multi-format string, e.g. 'Iteration %d -- %10.5f', in which
        case `delimiter` is ignored. For complex `X`, the legal options
        for `fmt` are:

        * a single specifier, ``fmt='%.4e'``, resulting in numbers formatted
          like ``' (%s+%sj)' % (fmt, fmt)``
        * a full string specifying every real and imaginary part, e.g.
          ``' %.4e %+.4ej %.4e %+.4ej %.4e %+.4ej'`` for 3 columns
        * a list of specifiers, one per column - in this case, the real
          and imaginary part must have separate specifiers,
          e.g. ``['%.3e + %.3ej', '(%.15e%+.15ej)']`` for 2 columns
    delimiter : str, optional
        String or character separating columns.
    newline : str, optional
        String or character separating lines.
    header : str, optional
        String that will be written at the beginning of the file.
    footer : str, optional
        String that will be written at the end of the file.
    comments : str, optional
        String that will be prepended to the ``header`` and ``footer`` strings,
        to mark them as comments. Default: '# ',  as expected by e.g.
        ``numpy.loadtxt``.
    encoding : {None, str}, optional
        Encoding used to encode the outputfile. Does not apply to output
        streams. If the encoding is something other than 'bytes' or 'latin1'
        you will not be able to load the file in NumPy versions < 1.14. Default
        is 'latin1'.

    See Also
    --------
    save : Save an array to a binary file in NumPy ``.npy`` format
    savez : Save several arrays into an uncompressed ``.npz`` archive
    savez_compressed : Save several arrays into a compressed ``.npz`` archive

    Notes
    -----
    Further explanation of the `fmt` parameter
    (``%[flag]width[.precision]specifier``):

    flags:
        ``-`` : left justify

        ``+`` : Forces to precede result with + or -.

        ``0`` : Left pad the number with zeros instead of space (see width).

    width:
        Minimum number of characters to be printed. The value is not truncated
        if it has more characters.

    precision:
        - For integer specifiers (eg. ``d,i,o,x``), the minimum number of
          digits.
        - For ``e, E`` and ``f`` specifiers, the number of digits to print
          after the decimal point.
        - For ``g`` and ``G``, the maximum number of significant digits.
        - For ``s``, the maximum number of characters.

    specifiers:
        ``c`` : character

        ``d`` or ``i`` : signed decimal integer

        ``e`` or ``E`` : scientific notation with ``e`` or ``E``.

        ``f`` : decimal floating point

        ``g,G`` : use the shorter of ``e,E`` or ``f``

        ``o`` : signed octal

        ``s`` : string of characters

        ``u`` : unsigned decimal integer

        ``x,X`` : unsigned hexadecimal integer

    This explanation of ``fmt`` is not complete, for an exhaustive
    specification see [1]_.

    References
    ----------
    .. [1] `Format Specification Mini-Language
           <https://docs.python.org/library/string.html#format-specification-mini-language>`_,
           Python Documentation.

    Examples
    --------
    >>> import numpy as np
    >>> x = y = z = np.arange(0.0,5.0,1.0)
    >>> np.savetxt('test.out', x, delimiter=',')   # X is an array
    >>> np.savetxt('test.out', (x,y,z))   # x,y,z equal sized 1D arrays
    >>> np.savetxt('test.out', x, fmt='%1.4e')   # use exponential notation

    """

    class WriteWrap:
        """Convert to bytes on bytestream inputs.

        """
        def __init__(self, fh, encoding):
            self.fh = fh
            self.encoding = encoding
            self.do_write = self.first_write

        def close(self):
            self.fh.close()

        def write(self, v):
            self.do_write(v)

        def write_bytes(self, v):
            if isinstance(v, bytes):
                self.fh.write(v)
            else:
                self.fh.write(v.encode(self.encoding))

        def write_normal(self, v):
            self.fh.write(asunicode(v))

        def first_write(self, v):
            try:
                self.write_normal(v)
                self.write = self.write_normal
            except TypeError:
                # input is probably a bytestream
                self.write_bytes(v)
                self.write = self.write_bytes

    own_fh = False
    if isinstance(fname, os.PathLike):
        fname = os.fspath(fname)
    if _is_string_like(fname):
        # datasource doesn't support creating a new file ...
        open(fname, 'wt').close()
        fh = np.lib._datasource.open(fname, 'wt', encoding=encoding)
        own_fh = True
    elif hasattr(fname, 'write'):
        # wrap to handle byte output streams
        fh = WriteWrap(fname, encoding or 'latin1')
    else:
        raise ValueError('fname must be a string or file handle')

    try:
        X = np.asarray(X)

        # Handle 1-dimensional arrays
        if X.ndim == 0 or X.ndim > 2:
            raise ValueError(
                "Expected 1D or 2D array, got %dD array instead" % X.ndim)
        elif X.ndim == 1:
            # Common case -- 1d array of numbers
            if X.dtype.names is None:
                X = np.atleast_2d(X).T
                ncol = 1

            # Complex dtype -- each field indicates a separate column
            else:
                ncol = len(X.dtype.names)
        else:
            ncol = X.shape[1]

        iscomplex_X = np.iscomplexobj(X)
        # `fmt` can be a string with multiple insertion points or a
        # list of formats.  E.g. '%10.5f\t%10d' or ('%10.5f', '$10d')
        if type(fmt) in (list, tuple):
            if len(fmt) != ncol:
                raise AttributeError('fmt has wrong shape.  %s' % str(fmt))
            format = delimiter.join(fmt)
        elif isinstance(fmt, str):
            n_fmt_chars = fmt.count('%')
            error = ValueError('fmt has wrong number of %% formats:  %s' % fmt)
            if n_fmt_chars == 1:
                if iscomplex_X:
                    fmt = [' (%s+%sj)' % (fmt, fmt), ] * ncol
                else:
                    fmt = [fmt, ] * ncol
                format = delimiter.join(fmt)
            elif iscomplex_X and n_fmt_chars != (2 * ncol):
                raise error
            elif ((not iscomplex_X) and n_fmt_chars != ncol):
                raise error
            else:
                format = fmt
        else:
            raise ValueError('invalid fmt: %r' % (fmt,))

        if len(header) > 0:
            header = header.replace('\n', '\n' + comments)
            fh.write(comments + header + newline)
        if iscomplex_X:
            for row in X:
                row2 = []
                for number in row:
                    row2.append(number.real)
                    row2.append(number.imag)
                s = format % tuple(row2) + newline
                fh.write(s.replace('+-', '-'))
        else:
            for row in X:
                try:
                    v = format % tuple(row) + newline
                except TypeError as e:
                    raise TypeError("Mismatch between array dtype ('%s') and "
                                    "format specifier ('%s')"
                                    % (str(X.dtype), format)) from e
                fh.write(v)

        if len(footer) > 0:
            footer = footer.replace('\n', '\n' + comments)
            fh.write(comments + footer + newline)
    finally:
        if own_fh:
            fh.close()


@set_module('numpy')
def fromregex(file, regexp, dtype, encoding=None):
    r"""
    Construct an array from a text file, using regular expression parsing.

    The returned array is always a structured array, and is constructed from
    all matches of the regular expression in the file. Groups in the regular
    expression are converted to fields of the structured array.

    Parameters
    ----------
    file : file, str, or pathlib.Path
        Filename or file object to read.

        .. versionchanged:: 1.22.0
            Now accepts `os.PathLike` implementations.

    regexp : str or regexp
        Regular expression used to parse the file.
        Groups in the regular expression correspond to fields in the dtype.
    dtype : dtype or list of dtypes
        Dtype for the structured array; must be a structured datatype.
    encoding : str, optional
        Encoding used to decode the inputfile. Does not apply to input streams.

    Returns
    -------
    output : ndarray
        The output array, containing the part of the content of `file` that
        was matched by `regexp`. `output` is always a structured array.

    Raises
    ------
    TypeError
        When `dtype` is not a valid dtype for a structured array.

    See Also
    --------
    fromstring, loadtxt

    Notes
    -----
    Dtypes for structured arrays can be specified in several forms, but all
    forms specify at least the data type and field name. For details see
    `basics.rec`.

    Examples
    --------
    >>> import numpy as np
    >>> from io import StringIO
    >>> text = StringIO("1312 foo\n1534  bar\n444   qux")

    >>> regexp = r"(\d+)\s+(...)"  # match [digits, whitespace, anything]
    >>> output = np.fromregex(text, regexp,
    ...                       [('num', np.int64), ('key', 'S3')])
    >>> output
    array([(1312, b'foo'), (1534, b'bar'), ( 444, b'qux')],
          dtype=[('num', '<i8'), ('key', 'S3')])
    >>> output['num']
    array([1312, 1534,  444])

    """
    own_fh = False
    if not hasattr(file, "read"):
        file = os.fspath(file)
        file = np.lib._datasource.open(file, 'rt', encoding=encoding)
        own_fh = True

    try:
        if not isinstance(dtype, np.dtype):
            dtype = np.dtype(dtype)
        if dtype.names is None:
            raise TypeError('dtype must be a structured datatype.')

        content = file.read()
        if isinstance(content, bytes) and isinstance(regexp, str):
            regexp = asbytes(regexp)

        if not hasattr(regexp, 'match'):
            regexp = re.compile(regexp)
        seq = regexp.findall(content)
        if seq and not isinstance(seq[0], tuple):
            # Only one group is in the regexp.
            # Create the new array as a single data-type and then
            #   re-interpret as a single-field structured array.
            newdtype = np.dtype(dtype[dtype.names[0]])
            output = np.array(seq, dtype=newdtype)
            output.dtype = dtype
        else:
            output = np.array(seq, dtype=dtype)

        return output
    finally:
        if own_fh:
            file.close()


#####--------------------------------------------------------------------------
#---- --- ASCII functions ---
#####--------------------------------------------------------------------------


@finalize_array_function_like
@set_module('numpy')
def genfromtxt(fname, dtype=float, comments='#', delimiter=None,
               skip_header=0, skip_footer=0, converters=None,
               missing_values=None, filling_values=None, usecols=None,
               names=None, excludelist=None,
               deletechars=''.join(sorted(NameValidator.defaultdeletechars)),
               replace_space='_', autostrip=False, case_sensitive=True,
               defaultfmt="f%i", unpack=None, usemask=False, loose=True,
               invalid_raise=True, max_rows=None, encoding=None,
               *, ndmin=0, like=None):
    """
    Load data from a text file, with missing values handled as specified.

    Each line past the first `skip_header` lines is split at the `delimiter`
    character, and characters following the `comments` character are discarded.

    Parameters
    ----------
    fname : file, str, pathlib.Path, list of str, generator
        File, filename, list, or generator to read.  If the filename
        extension is ``.gz`` or ``.bz2``, the file is first decompressed. Note
        that generators must return bytes or strings. The strings
        in a list or produced by a generator are treated as lines.
    dtype : dtype, optional
        Data type of the resulting array.
        If None, the dtypes will be determined by the contents of each
        column, individually.
    comments : str, optional
        The character used to indicate the start of a comment.
        All the characters occurring on a line after a comment are discarded.
    delimiter : str, int, or sequence, optional
        The string used to separate values.  By default, any consecutive
        whitespaces act as delimiter.  An integer or sequence of integers
        can also be provided as width(s) of each field.
    skiprows : int, optional
        `skiprows` was removed in numpy 1.10. Please use `skip_header` instead.
    skip_header : int, optional
        The number of lines to skip at the beginning of the file.
    skip_footer : int, optional
        The number of lines to skip at the end of the file.
    converters : variable, optional
        The set of functions that convert the data of a column to a value.
        The converters can also be used to provide a default value
        for missing data: ``converters = {3: lambda s: float(s or 0)}``.
    missing : variable, optional
        `missing` was removed in numpy 1.10. Please use `missing_values`
        instead.
    missing_values : variable, optional
        The set of strings corresponding to missing data.
    filling_values : variable, optional
        The set of values to be used as default when the data are missing.
    usecols : sequence, optional
        Which columns to read, with 0 being the first.  For example,
        ``usecols = (1, 4, 5)`` will extract the 2nd, 5th and 6th columns.
    names : {None, True, str, sequence}, optional
        If `names` is True, the field names are read from the first line after
        the first `skip_header` lines. This line can optionally be preceded
        by a comment delimiter. Any content before the comment delimiter is
        discarded. If `names` is a sequence or a single-string of
        comma-separated names, the names will be used to define the field
        names in a structured dtype. If `names` is None, the names of the
        dtype fields will be used, if any.
    excludelist : sequence, optional
        A list of names to exclude. This list is appended to the default list
        ['return','file','print']. Excluded names are appended with an
        underscore: for example, `file` would become `file_`.
    deletechars : str, optional
        A string combining invalid characters that must be deleted from the
        names.
    defaultfmt : str, optional
        A format used to define default field names, such as "f%i" or "f_%02i".
    autostrip : bool, optional
        Whether to automatically strip white spaces from the variables.
    replace_space : char, optional
        Character(s) used in replacement of white spaces in the variable
        names. By default, use a '_'.
    case_sensitive : {True, False, 'upper', 'lower'}, optional
        If True, field names are case sensitive.
        If False or 'upper', field names are converted to upper case.
        If 'lower', field names are converted to lower case.
    unpack : bool, optional
        If True, the returned array is transposed, so that arguments may be
        unpacked using ``x, y, z = genfromtxt(...)``.  When used with a
        structured data-type, arrays are returned for each field.
        Default is False.
    usemask : bool, optional
        If True, return a masked array.
        If False, return a regular array.
    loose : bool, optional
        If True, do not raise errors for invalid values.
    invalid_raise : bool, optional
        If True, an exception is raised if an inconsistency is detected in the
        number of columns.
        If False, a warning is emitted and the offending lines are skipped.
    max_rows : int,  optional
        The maximum number of rows to read. Must not be used with skip_footer
        at the same time.  If given, the value must be at least 1. Default is
        to read the entire file.
    encoding : str, optional
        Encoding used to decode the inputfile. Does not apply when `fname`
        is a file object. The special value 'bytes' enables backward
        compatibility workarounds that ensure that you receive byte arrays
        when possible and passes latin1 encoded strings to converters.
        Override this value to receive unicode arrays and pass strings
        as input to converters.  If set to None the system default is used.
        The default value is 'bytes'.

        .. versionchanged:: 2.0
            Before NumPy 2, the default was ``'bytes'`` for Python 2
            compatibility. The default is now ``None``.

    ndmin : int, optional
        Same parameter as `loadtxt`

        .. versionadded:: 1.23.0
    ${ARRAY_FUNCTION_LIKE}

        .. versionadded:: 1.20.0

    Returns
    -------
    out : ndarray
        Data read from the text file. If `usemask` is True, this is a
        masked array.

    See Also
    --------
    numpy.loadtxt : equivalent function when no data is missing.

    Notes
    -----
    * When spaces are used as delimiters, or when no delimiter has been given
      as input, there should not be any missing data between two fields.
    * When variables are named (either by a flexible dtype or with a `names`
      sequence), there must not be any header in the file (else a ValueError
      exception is raised).
    * Individual values are not stripped of spaces by default.
      When using a custom converter, make sure the function does remove spaces.
    * Custom converters may receive unexpected values due to dtype
      discovery.

    References
    ----------
    .. [1] NumPy User Guide, section `I/O with NumPy
           <https://docs.scipy.org/doc/numpy/user/basics.io.genfromtxt.html>`_.

    Examples
    --------
    >>> from io import StringIO
    >>> import numpy as np

    Comma delimited file with mixed dtype

    >>> s = StringIO("1,1.3,abcde")
    >>> data = np.genfromtxt(s, dtype=[('myint','i8'),('myfloat','f8'),
    ... ('mystring','S5')], delimiter=",")
    >>> data
    array((1, 1.3, b'abcde'),
          dtype=[('myint', '<i8'), ('myfloat', '<f8'), ('mystring', 'S5')])

    Using dtype = None

    >>> _ = s.seek(0) # needed for StringIO example only
    >>> data = np.genfromtxt(s, dtype=None,
    ... names = ['myint','myfloat','mystring'], delimiter=",")
    >>> data
    array((1, 1.3, 'abcde'),
          dtype=[('myint', '<i8'), ('myfloat', '<f8'), ('mystring', '<U5')])

    Specifying dtype and names

    >>> _ = s.seek(0)
    >>> data = np.genfromtxt(s, dtype="i8,f8,S5",
    ... names=['myint','myfloat','mystring'], delimiter=",")
    >>> data
    array((1, 1.3, b'abcde'),
          dtype=[('myint', '<i8'), ('myfloat', '<f8'), ('mystring', 'S5')])

    An example with fixed-width columns

    >>> s = StringIO("11.3abcde")
    >>> data = np.genfromtxt(s, dtype=None, names=['intvar','fltvar','strvar'],
    ...     delimiter=[1,3,5])
    >>> data
    array((1, 1.3, 'abcde'),
          dtype=[('intvar', '<i8'), ('fltvar', '<f8'), ('strvar', '<U5')])

    An example to show comments

    >>> f = StringIO('''
    ... text,# of chars
    ... hello world,11
    ... numpy,5''')
    >>> np.genfromtxt(f, dtype='S12,S12', delimiter=',')
    array([(b'text', b''), (b'hello world', b'11'), (b'numpy', b'5')],
      dtype=[('f0', 'S12'), ('f1', 'S12')])

    """

    if like is not None:
        return _genfromtxt_with_like(
            like, fname, dtype=dtype, comments=comments, delimiter=delimiter,
            skip_header=skip_header, skip_footer=skip_footer,
            converters=converters, missing_values=missing_values,
            filling_values=filling_values, usecols=usecols, names=names,
            excludelist=excludelist, deletechars=deletechars,
            replace_space=replace_space, autostrip=autostrip,
            case_sensitive=case_sensitive, defaultfmt=defaultfmt,
            unpack=unpack, usemask=usemask, loose=loose,
            invalid_raise=invalid_raise, max_rows=max_rows, encoding=encoding,
            ndmin=ndmin,
        )

    _ensure_ndmin_ndarray_check_param(ndmin)

    if max_rows is not None:
        if skip_footer:
            raise ValueError(
                    "The keywords 'skip_footer' and 'max_rows' can not be "
                    "specified at the same time.")
        if max_rows < 1:
            raise ValueError("'max_rows' must be at least 1.")

    if usemask:
        from numpy.ma import MaskedArray, make_mask_descr
    # Check the input dictionary of converters
    user_converters = converters or {}
    if not isinstance(user_converters, dict):
        raise TypeError(
            "The input argument 'converter' should be a valid dictionary "
            "(got '%s' instead)" % type(user_converters))

    if encoding == 'bytes':
        encoding = None
        byte_converters = True
    else:
        byte_converters = False

    # Initialize the filehandle, the LineSplitter and the NameValidator
    if isinstance(fname, os.PathLike):
        fname = os.fspath(fname)
    if isinstance(fname, str):
        fid = np.lib._datasource.open(fname, 'rt', encoding=encoding)
        fid_ctx = contextlib.closing(fid)
    else:
        fid = fname
        fid_ctx = contextlib.nullcontext(fid)
    try:
        fhd = iter(fid)
    except TypeError as e:
        raise TypeError(
            "fname must be a string, a filehandle, a sequence of strings,\n"
            f"or an iterator of strings. Got {type(fname)} instead."
        ) from e
    with fid_ctx:
        split_line = LineSplitter(delimiter=delimiter, comments=comments,
                                  autostrip=autostrip, encoding=encoding)
        validate_names = NameValidator(excludelist=excludelist,
                                       deletechars=deletechars,
                                       case_sensitive=case_sensitive,
                                       replace_space=replace_space)

        # Skip the first `skip_header` rows
        try:
            for i in range(skip_header):
                next(fhd)

            # Keep on until we find the first valid values
            first_values = None

            while not first_values:
                first_line = _decode_line(next(fhd), encoding)
                if (names is True) and (comments is not None):
                    if comments in first_line:
                        first_line = (
                            ''.join(first_line.split(comments)[1:]))
                first_values = split_line(first_line)
        except StopIteration:
            # return an empty array if the datafile is empty
            first_line = ''
            first_values = []
            warnings.warn(
                'genfromtxt: Empty input file: "%s"' % fname, stacklevel=2
            )

        # Should we take the first values as names ?
        if names is True:
            fval = first_values[0].strip()
            if comments is not None:
                if fval in comments:
                    del first_values[0]

        # Check the columns to use: make sure `usecols` is a list
        if usecols is not None:
            try:
                usecols = [_.strip() for _ in usecols.split(",")]
            except AttributeError:
                try:
                    usecols = list(usecols)
                except TypeError:
                    usecols = [usecols, ]
        nbcols = len(usecols or first_values)

        # Check the names and overwrite the dtype.names if needed
        if names is True:
            names = validate_names([str(_.strip()) for _ in first_values])
            first_line = ''
        elif _is_string_like(names):
            names = validate_names([_.strip() for _ in names.split(',')])
        elif names:
            names = validate_names(names)
        # Get the dtype
        if dtype is not None:
            dtype = easy_dtype(dtype, defaultfmt=defaultfmt, names=names,
                               excludelist=excludelist,
                               deletechars=deletechars,
                               case_sensitive=case_sensitive,
                               replace_space=replace_space)
        # Make sure the names is a list (for 2.5)
        if names is not None:
            names = list(names)

        if usecols:
            for (i, current) in enumerate(usecols):
                # if usecols is a list of names, convert to a list of indices
                if _is_string_like(current):
                    usecols[i] = names.index(current)
                elif current < 0:
                    usecols[i] = current + len(first_values)
            # If the dtype is not None, make sure we update it
            if (dtype is not None) and (len(dtype) > nbcols):
                descr = dtype.descr
                dtype = np.dtype([descr[_] for _ in usecols])
                names = list(dtype.names)
            # If `names` is not None, update the names
            elif (names is not None) and (len(names) > nbcols):
                names = [names[_] for _ in usecols]
        elif (names is not None) and (dtype is not None):
            names = list(dtype.names)

        # Process the missing values ...............................
        # Rename missing_values for convenience
        user_missing_values = missing_values or ()
        if isinstance(user_missing_values, bytes):
            user_missing_values = user_missing_values.decode('latin1')

        # Define the list of missing_values (one column: one list)
        missing_values = [[''] for _ in range(nbcols)]

        # We have a dictionary: process it field by field
        if isinstance(user_missing_values, dict):
            # Loop on the items
            for (key, val) in user_missing_values.items():
                # Is the key a string ?
                if _is_string_like(key):
                    try:
                        # Transform it into an integer
                        key = names.index(key)
                    except ValueError:
                        # We couldn't find it: the name must have been dropped
                        continue
                # Redefine the key as needed if it's a column number
                if usecols:
                    try:
                        key = usecols.index(key)
                    except ValueError:
                        pass
                # Transform the value as a list of string
                if isinstance(val, (list, tuple)):
                    val = [str(_) for _ in val]
                else:
                    val = [str(val), ]
                # Add the value(s) to the current list of missing
                if key is None:
                    # None acts as default
                    for miss in missing_values:
                        miss.extend(val)
                else:
                    missing_values[key].extend(val)
        # We have a sequence : each item matches a column
        elif isinstance(user_missing_values, (list, tuple)):
            for (value, entry) in zip(user_missing_values, missing_values):
                value = str(value)
                if value not in entry:
                    entry.append(value)
        # We have a string : apply it to all entries
        elif isinstance(user_missing_values, str):
            user_value = user_missing_values.split(",")
            for entry in missing_values:
                entry.extend(user_value)
        # We have something else: apply it to all entries
        else:
            for entry in missing_values:
                entry.extend([str(user_missing_values)])

        # Process the filling_values ...............................
        # Rename the input for convenience
        user_filling_values = filling_values
        if user_filling_values is None:
            user_filling_values = []
        # Define the default
        filling_values = [None] * nbcols
        # We have a dictionary : update each entry individually
        if isinstance(user_filling_values, dict):
            for (key, val) in user_filling_values.items():
                if _is_string_like(key):
                    try:
                        # Transform it into an integer
                        key = names.index(key)
                    except ValueError:
                        # We couldn't find it: the name must have been dropped
                        continue
                # Redefine the key if it's a column number
                # and usecols is defined
                if usecols:
                    try:
                        key = usecols.index(key)
                    except ValueError:
                        pass
                # Add the value to the list
                filling_values[key] = val
        # We have a sequence : update on a one-to-one basis
        elif isinstance(user_filling_values, (list, tuple)):
            n = len(user_filling_values)
            if (n <= nbcols):
                filling_values[:n] = user_filling_values
            else:
                filling_values = user_filling_values[:nbcols]
        # We have something else : use it for all entries
        else:
            filling_values = [user_filling_values] * nbcols

        # Initialize the converters ................................
        if dtype is None:
            # Note: we can't use a [...]*nbcols, as we would have 3 times
            # the same converter, instead of 3 different converters.
            converters = [
                StringConverter(None, missing_values=miss, default=fill)
                for (miss, fill) in zip(missing_values, filling_values)
            ]
        else:
            dtype_flat = flatten_dtype(dtype, flatten_base=True)
            # Initialize the converters
            if len(dtype_flat) > 1:
                # Flexible type : get a converter from each dtype
                zipit = zip(dtype_flat, missing_values, filling_values)
                converters = [StringConverter(dt,
                                              locked=True,
                                              missing_values=miss,
                                              default=fill)
                              for (dt, miss, fill) in zipit]
            else:
                # Set to a default converter (but w/ different missing values)
                zipit = zip(missing_values, filling_values)
                converters = [StringConverter(dtype,
                                              locked=True,
                                              missing_values=miss,
                                              default=fill)
                              for (miss, fill) in zipit]
        # Update the converters to use the user-defined ones
        uc_update = []
        for (j, conv) in user_converters.items():
            # If the converter is specified by column names,
            # use the index instead
            if _is_string_like(j):
                try:
                    j = names.index(j)
                    i = j
                except ValueError:
                    continue
            elif usecols:
                try:
                    i = usecols.index(j)
                except ValueError:
                    # Unused converter specified
                    continue
            else:
                i = j
            # Find the value to test - first_line is not filtered by usecols:
            if len(first_line):
                testing_value = first_values[j]
            else:
                testing_value = None
            if conv is bytes:
                user_conv = asbytes
            elif byte_converters:
                # Converters may use decode to workaround numpy's old
                # behavior, so encode the string again before passing
                # to the user converter.
                def tobytes_first(x, conv):
                    if type(x) is bytes:
                        return conv(x)
                    return conv(x.encode("latin1"))
                user_conv = functools.partial(tobytes_first, conv=conv)
            else:
                user_conv = conv
            converters[i].update(user_conv, locked=True,
                                 testing_value=testing_value,
                                 default=filling_values[i],
                                 missing_values=missing_values[i],)
            uc_update.append((i, user_conv))
        # Make sure we have the corrected keys in user_converters...
        user_converters.update(uc_update)

        # Fixme: possible error as following variable never used.
        # miss_chars = [_.missing_values for _ in converters]

        # Initialize the output lists ...
        # ... rows
        rows = []
        append_to_rows = rows.append
        # ... masks
        if usemask:
            masks = []
            append_to_masks = masks.append
        # ... invalid
        invalid = []
        append_to_invalid = invalid.append

        # Parse each line
        for (i, line) in enumerate(itertools.chain([first_line, ], fhd)):
            values = split_line(line)
            nbvalues = len(values)
            # Skip an empty line
            if nbvalues == 0:
                continue
            if usecols:
                # Select only the columns we need
                try:
                    values = [values[_] for _ in usecols]
                except IndexError:
                    append_to_invalid((i + skip_header + 1, nbvalues))
                    continue
            elif nbvalues != nbcols:
                append_to_invalid((i + skip_header + 1, nbvalues))
                continue
            # Store the values
            append_to_rows(tuple(values))
            if usemask:
                append_to_masks(tuple([v.strip() in m
                                       for (v, m) in zip(values,
                                                         missing_values)]))
            if len(rows) == max_rows:
                break

    # Upgrade the converters (if needed)
    if dtype is None:
        for (i, converter) in enumerate(converters):
            current_column = [itemgetter(i)(_m) for _m in rows]
            try:
                converter.iterupgrade(current_column)
            except ConverterLockError:
                errmsg = "Converter #%i is locked and cannot be upgraded: " % i
                current_column = map(itemgetter(i), rows)
                for (j, value) in enumerate(current_column):
                    try:
                        converter.upgrade(value)
                    except (ConverterError, ValueError):
                        errmsg += "(occurred line #%i for value '%s')"
                        errmsg %= (j + 1 + skip_header, value)
                        raise ConverterError(errmsg)

    # Check that we don't have invalid values
    nbinvalid = len(invalid)
    if nbinvalid > 0:
        nbrows = len(rows) + nbinvalid - skip_footer
        # Construct the error message
        template = "    Line #%%i (got %%i columns instead of %i)" % nbcols
        if skip_footer > 0:
            nbinvalid_skipped = len([_ for _ in invalid
                                     if _[0] > nbrows + skip_header])
            invalid = invalid[:nbinvalid - nbinvalid_skipped]
            skip_footer -= nbinvalid_skipped
#
#            nbrows -= skip_footer
#            errmsg = [template % (i, nb)
#                      for (i, nb) in invalid if i < nbrows]
#        else:
        errmsg = [template % (i, nb)
                  for (i, nb) in invalid]
        if len(errmsg):
            errmsg.insert(0, "Some errors were detected !")
            errmsg = "\n".join(errmsg)
            # Raise an exception ?
            if invalid_raise:
                raise ValueError(errmsg)
            # Issue a warning ?
            else:
                warnings.warn(errmsg, ConversionWarning, stacklevel=2)

    # Strip the last skip_footer data
    if skip_footer > 0:
        rows = rows[:-skip_footer]
        if usemask:
            masks = masks[:-skip_footer]

    # Convert each value according to the converter:
    # We want to modify the list in place to avoid creating a new one...
    if loose:
        rows = list(
            zip(*[[conv._loose_call(_r) for _r in map(itemgetter(i), rows)]
                  for (i, conv) in enumerate(converters)]))
    else:
        rows = list(
            zip(*[[conv._strict_call(_r) for _r in map(itemgetter(i), rows)]
                  for (i, conv) in enumerate(converters)]))

    # Reset the dtype
    data = rows
    if dtype is None:
        # Get the dtypes from the types of the converters
        column_types = [conv.type for conv in converters]
        # Find the columns with strings...
        strcolidx = [i for (i, v) in enumerate(column_types)
                     if v == np.str_]

        if byte_converters and strcolidx:
            # convert strings back to bytes for backward compatibility
            warnings.warn(
                "Reading unicode strings without specifying the encoding "
                "argument is deprecated. Set the encoding, use None for the "
                "system default.",
                np.exceptions.VisibleDeprecationWarning, stacklevel=2)

            def encode_unicode_cols(row_tup):
                row = list(row_tup)
                for i in strcolidx:
                    row[i] = row[i].encode('latin1')
                return tuple(row)

            try:
                data = [encode_unicode_cols(r) for r in data]
            except UnicodeEncodeError:
                pass
            else:
                for i in strcolidx:
                    column_types[i] = np.bytes_

        # Update string types to be the right length
        sized_column_types = column_types[:]
        for i, col_type in enumerate(column_types):
            if np.issubdtype(col_type, np.character):
                n_chars = max(len(row[i]) for row in data)
                sized_column_types[i] = (col_type, n_chars)

        if names is None:
            # If the dtype is uniform (before sizing strings)
            base = {
                c_type
                for c, c_type in zip(converters, column_types)
                if c._checked}
            if len(base) == 1:
                uniform_type, = base
                (ddtype, mdtype) = (uniform_type, bool)
            else:
                ddtype = [(defaultfmt % i, dt)
                          for (i, dt) in enumerate(sized_column_types)]
                if usemask:
                    mdtype = [(defaultfmt % i, bool)
                              for (i, dt) in enumerate(sized_column_types)]
        else:
            ddtype = list(zip(names, sized_column_types))
            mdtype = list(zip(names, [bool] * len(sized_column_types)))
        output = np.array(data, dtype=ddtype)
        if usemask:
            outputmask = np.array(masks, dtype=mdtype)
    else:
        # Overwrite the initial dtype names if needed
        if names and dtype.names is not None:
            dtype.names = names
        # Case 1. We have a structured type
        if len(dtype_flat) > 1:
            # Nested dtype, eg [('a', int), ('b', [('b0', int), ('b1', 'f4')])]
            # First, create the array using a flattened dtype:
            # [('a', int), ('b1', int), ('b2', float)]
            # Then, view the array using the specified dtype.
            if 'O' in (_.char for _ in dtype_flat):
                if has_nested_fields(dtype):
                    raise NotImplementedError(
                        "Nested fields involving objects are not supported...")
                else:
                    output = np.array(data, dtype=dtype)
            else:
                rows = np.array(data, dtype=[('', _) for _ in dtype_flat])
                output = rows.view(dtype)
            # Now, process the rowmasks the same way
            if usemask:
                rowmasks = np.array(
                    masks, dtype=np.dtype([('', bool) for t in dtype_flat]))
                # Construct the new dtype
                mdtype = make_mask_descr(dtype)
                outputmask = rowmasks.view(mdtype)
        # Case #2. We have a basic dtype
        else:
            # We used some user-defined converters
            if user_converters:
                ishomogeneous = True
                descr = []
                for i, ttype in enumerate([conv.type for conv in converters]):
                    # Keep the dtype of the current converter
                    if i in user_converters:
                        ishomogeneous &= (ttype == dtype.type)
                        if np.issubdtype(ttype, np.character):
                            ttype = (ttype, max(len(row[i]) for row in data))
                        descr.append(('', ttype))
                    else:
                        descr.append(('', dtype))
                # So we changed the dtype ?
                if not ishomogeneous:
                    # We have more than one field
                    if len(descr) > 1:
                        dtype = np.dtype(descr)
                    # We have only one field: drop the name if not needed.
                    else:
                        dtype = np.dtype(ttype)
            #
            output = np.array(data, dtype)
            if usemask:
                if dtype.names is not None:
                    mdtype = [(_, bool) for _ in dtype.names]
                else:
                    mdtype = bool
                outputmask = np.array(masks, dtype=mdtype)
    # Try to take care of the missing data we missed
    names = output.dtype.names
    if usemask and names:
        for (name, conv) in zip(names, converters):
            missing_values = [conv(_) for _ in conv.missing_values
                              if _ != '']
            for mval in missing_values:
                outputmask[name] |= (output[name] == mval)
    # Construct the final array
    if usemask:
        output = output.view(MaskedArray)
        output._mask = outputmask

    output = _ensure_ndmin_ndarray(output, ndmin=ndmin)

    if unpack:
        if names is None:
            return output.T
        elif len(names) == 1:
            # squeeze single-name dtypes too
            return output[names[0]]
        else:
            # For structured arrays with multiple fields,
            # return an array for each field.
            return [output[field] for field in names]
    return output


_genfromtxt_with_like = array_function_dispatch()(genfromtxt)


def recfromtxt(fname, **kwargs):
    """
    Load ASCII data from a file and return it in a record array.

    If ``usemask=False`` a standard `recarray` is returned,
    if ``usemask=True`` a MaskedRecords array is returned.

    .. deprecated:: 2.0
        Use `numpy.genfromtxt` instead.

    Parameters
    ----------
    fname, kwargs : For a description of input parameters, see `genfromtxt`.

    See Also
    --------
    numpy.genfromtxt : generic function

    Notes
    -----
    By default, `dtype` is None, which means that the data-type of the output
    array will be determined from the data.

    """

    # Deprecated in NumPy 2.0, 2023-07-11
    warnings.warn(
        "`recfromtxt` is deprecated, "
        "use `numpy.genfromtxt` instead."
        "(deprecated in NumPy 2.0)",
        DeprecationWarning,
        stacklevel=2
    )

    kwargs.setdefault("dtype", None)
    usemask = kwargs.get('usemask', False)
    output = genfromtxt(fname, **kwargs)
    if usemask:
        from numpy.ma.mrecords import MaskedRecords
        output = output.view(MaskedRecords)
    else:
        output = output.view(np.recarray)
    return output


def recfromcsv(fname, **kwargs):
    """
    Load ASCII data stored in a comma-separated file.

    The returned array is a record array (if ``usemask=False``, see
    `recarray`) or a masked record array (if ``usemask=True``,
    see `ma.mrecords.MaskedRecords`).

    .. deprecated:: 2.0
        Use `numpy.genfromtxt` with comma as `delimiter` instead.

    Parameters
    ----------
    fname, kwargs : For a description of input parameters, see `genfromtxt`.

    See Also
    --------
    numpy.genfromtxt : generic function to load ASCII data.

    Notes
    -----
    By default, `dtype` is None, which means that the data-type of the output
    array will be determined from the data.

    """

    # Deprecated in NumPy 2.0, 2023-07-11
    warnings.warn(
        "`recfromcsv` is deprecated, "
        "use `numpy.genfromtxt` with comma as `delimiter` instead. "
        "(deprecated in NumPy 2.0)",
        DeprecationWarning,
        stacklevel=2
    )

    # Set default kwargs for genfromtxt as relevant to csv import.
    kwargs.setdefault("case_sensitive", "lower")
    kwargs.setdefault("names", True)
    kwargs.setdefault("delimiter", ",")
    kwargs.setdefault("dtype", None)
    output = genfromtxt(fname, **kwargs)

    usemask = kwargs.get("usemask", False)
    if usemask:
        from numpy.ma.mrecords import MaskedRecords
        output = output.view(MaskedRecords)
    else:
        output = output.view(np.recarray)
    return output
```
