## Supplementary software v0.2.1 for "Virtual control arms for paediatric myopia trials: external validation of axial-elongation models": _npyio_impl.pyi

```
import types
import zipfile
from collections.abc import Callable, Collection, Iterable, Iterator, Mapping, Sequence
from re import Pattern
from typing import IO, Any, ClassVar, Generic, Protocol, TypeAlias, overload, type_check_only
from typing import Literal as L

from _typeshed import StrOrBytesPath, StrPath, SupportsKeysAndGetItem, SupportsRead, SupportsWrite
from typing_extensions import Self, TypeVar, deprecated, override

import numpy as np
from numpy._core.multiarray import packbits, unpackbits
from numpy._typing import ArrayLike, DTypeLike, NDArray, _DTypeLike, _SupportsArrayFunc
from numpy.ma.mrecords import MaskedRecords

from ._datasource import DataSource as DataSource

__all__ = [
    "fromregex",
    "genfromtxt",
    "load",
    "loadtxt",
    "packbits",
    "save",
    "savetxt",
    "savez",
    "savez_compressed",
    "unpackbits",
]

_T_co = TypeVar("_T_co", covariant=True)
_SCT = TypeVar("_SCT", bound=np.generic)
_SCT_co = TypeVar("_SCT_co", bound=np.generic, default=Any, covariant=True)

_FName: TypeAlias = StrPath | Iterable[str] | Iterable[bytes]
_FNameRead: TypeAlias = StrPath | SupportsRead[str] | SupportsRead[bytes]
_FNameWriteBytes: TypeAlias = StrPath | SupportsWrite[bytes]
_FNameWrite: TypeAlias = _FNameWriteBytes | SupportsWrite[str]

@type_check_only
class _SupportsReadSeek(SupportsRead[_T_co], Protocol[_T_co]):
    def seek(self, offset: int, whence: int, /) -> object: ...

class BagObj(Generic[_T_co]):
    def __init__(self, /, obj: SupportsKeysAndGetItem[str, _T_co]) -> None: ...
    def __getattribute__(self, key: str, /) -> _T_co: ...
    def __dir__(self) -> list[str]: ...

class NpzFile(Mapping[str, NDArray[_SCT_co]]):
    _MAX_REPR_ARRAY_COUNT: ClassVar[int] = 5

    zip: zipfile.ZipFile
    fid: IO[str] | None
    files: list[str]
    allow_pickle: bool
    pickle_kwargs: Mapping[str, Any] | None
    f: BagObj[NpzFile[_SCT_co]]

    #
    def __init__(
        self,
        /,
        fid: IO[Any],
        own_fid: bool = False,
        allow_pickle: bool = False,
        pickle_kwargs: Mapping[str, object] | None = None,
        *,
        max_header_size: int = 10_000,
    ) -> None: ...
    def __del__(self) -> None: ...
    def __enter__(self) -> Self: ...
    def __exit__(self, cls: type[BaseException] | None, e: BaseException | None, tb: types.TracebackType | None, /) -> None: ...
    @override
    def __len__(self) -> int: ...
    @override
    def __iter__(self) -> Iterator[str]: ...
    @override
    def __getitem__(self, key: str, /) -> NDArray[_SCT_co]: ...
    def close(self) -> None: ...

# NOTE: Returns a `NpzFile` if file is a zip file;
# returns an `ndarray`/`memmap` otherwise
def load(
    file: StrOrBytesPath | _SupportsReadSeek[bytes],
    mmap_mode: L["r+", "r", "w+", "c"] | None = None,
    allow_pickle: bool = False,
    fix_imports: bool = True,
    encoding: L["ASCII", "latin1", "bytes"] = "ASCII",
    *,
    max_header_size: int = 10_000,
) -> Any: ...

@overload
def save(file: _FNameWriteBytes, arr: ArrayLike, allow_pickle: bool = True) -> None: ...
@overload
@deprecated("The 'fix_imports' flag is deprecated in NumPy 2.1.")
def save(file: _FNameWriteBytes, arr: ArrayLike, allow_pickle: bool, fix_imports: bool) -> None: ...
@overload
@deprecated("The 'fix_imports' flag is deprecated in NumPy 2.1.")
def save(file: _FNameWriteBytes, arr: ArrayLike, allow_pickle: bool = True, *, fix_imports: bool) -> None: ...

#
def savez(file: _FNameWriteBytes, *args: ArrayLike, allow_pickle: bool = True, **kwds: ArrayLike) -> None: ...

#
def savez_compressed(file: _FNameWriteBytes, *args: ArrayLike, allow_pickle: bool = True, **kwds: ArrayLike) -> None: ...

# File-like objects only have to implement `__iter__` and,
# optionally, `encoding`
@overload
def loadtxt(
    fname: _FName,
    dtype: None = None,
    comments: str | Sequence[str] | None = "#",
    delimiter: str | None = None,
    converters: Mapping[int | str, Callable[[str], Any]] | Callable[[str], Any] | None = None,
    skiprows: int = 0,
    usecols: int | Sequence[int] | None = None,
    unpack: bool = False,
    ndmin: L[0, 1, 2] = 0,
    encoding: str | None = None,
    max_rows: int | None = None,
    *,
    quotechar: str | None = None,
    like: _SupportsArrayFunc | None = None,
) -> NDArray[np.float64]: ...
@overload
def loadtxt(
    fname: _FName,
    dtype: _DTypeLike[_SCT],
    comments: str | Sequence[str] | None = "#",
    delimiter: str | None = None,
    converters: Mapping[int | str, Callable[[str], Any]] | Callable[[str], Any] | None = None,
    skiprows: int = 0,
    usecols: int | Sequence[int] | None = None,
    unpack: bool = False,
    ndmin: L[0, 1, 2] = 0,
    encoding: str | None = None,
    max_rows: int | None = None,
    *,
    quotechar: str | None = None,
    like: _SupportsArrayFunc | None = None,
) -> NDArray[_SCT]: ...
@overload
def loadtxt(
    fname: _FName,
    dtype: DTypeLike,
    comments: str | Sequence[str] | None = "#",
    delimiter: str | None = None,
    converters: Mapping[int | str, Callable[[str], Any]] | Callable[[str], Any] | None = None,
    skiprows: int = 0,
    usecols: int | Sequence[int] | None = None,
    unpack: bool = False,
    ndmin: L[0, 1, 2] = 0,
    encoding: str | None = None,
    max_rows: int | None = None,
    *,
    quotechar: str | None = None,
    like: _SupportsArrayFunc | None = None,
) -> NDArray[Any]: ...

def savetxt(
    fname: _FNameWrite,
    X: ArrayLike,
    fmt: str | Sequence[str] = "%.18e",
    delimiter: str = " ",
    newline: str = "\n",
    header: str = "",
    footer: str = "",
    comments: str = "# ",
    encoding: str | None = None,
) -> None: ...

@overload
def fromregex(
    file: _FNameRead,
    regexp: str | bytes | Pattern[Any],
    dtype: _DTypeLike[_SCT],
    encoding: str | None = None,
) -> NDArray[_SCT]: ...
@overload
def fromregex(
    file: _FNameRead,
    regexp: str | bytes | Pattern[Any],
    dtype: DTypeLike,
    encoding: str | None = None,
) -> NDArray[Any]: ...

@overload
def genfromtxt(
    fname: _FName,
    dtype: None = None,
    comments: str = ...,
    delimiter: str | int | Iterable[int] | None = ...,
    skip_header: int = ...,
    skip_footer: int = ...,
    converters: Mapping[int | str, Callable[[str], Any]] | None = ...,
    missing_values: Any = ...,
    filling_values: Any = ...,
    usecols: Sequence[int] | None = ...,
    names: L[True] | str | Collection[str] | None = ...,
    excludelist: Sequence[str] | None = ...,
    deletechars: str = ...,
    replace_space: str = ...,
    autostrip: bool = ...,
    case_sensitive: bool | L["upper", "lower"] = ...,
    defaultfmt: str = ...,
    unpack: bool | None = ...,
    usemask: bool = ...,
    loose: bool = ...,
    invalid_raise: bool = ...,
    max_rows: int | None = ...,
    encoding: str = ...,
    *,
    ndmin: L[0, 1, 2] = ...,
    like: _SupportsArrayFunc | None = ...,
) -> NDArray[Any]: ...
@overload
def genfromtxt(
    fname: _FName,
    dtype: _DTypeLike[_SCT],
    comments: str = ...,
    delimiter: str | int | Iterable[int] | None = ...,
    skip_header: int = ...,
    skip_footer: int = ...,
    converters: Mapping[int | str, Callable[[str], Any]] | None = ...,
    missing_values: Any = ...,
    filling_values: Any = ...,
    usecols: Sequence[int] | None = ...,
    names: L[True] | str | Collection[str] | None = ...,
    excludelist: Sequence[str] | None = ...,
    deletechars: str = ...,
    replace_space: str = ...,
    autostrip: bool = ...,
    case_sensitive: bool | L["upper", "lower"] = ...,
    defaultfmt: str = ...,
    unpack: bool | None = ...,
    usemask: bool = ...,
    loose: bool = ...,
    invalid_raise: bool = ...,
    max_rows: int | None = ...,
    encoding: str = ...,
    *,
    ndmin: L[0, 1, 2] = ...,
    like: _SupportsArrayFunc | None = ...,
) -> NDArray[_SCT]: ...
@overload
def genfromtxt(
    fname: _FName,
    dtype: DTypeLike,
    comments: str = ...,
    delimiter: str | int | Iterable[int] | None = ...,
    skip_header: int = ...,
    skip_footer: int = ...,
    converters: Mapping[int | str, Callable[[str], Any]] | None = ...,
    missing_values: Any = ...,
    filling_values: Any = ...,
    usecols: Sequence[int] | None = ...,
    names: L[True] | str | Collection[str] | None = ...,
    excludelist: Sequence[str] | None = ...,
    deletechars: str = ...,
    replace_space: str = ...,
    autostrip: bool = ...,
    case_sensitive: bool | L["upper", "lower"] = ...,
    defaultfmt: str = ...,
    unpack: bool | None = ...,
    usemask: bool = ...,
    loose: bool = ...,
    invalid_raise: bool = ...,
    max_rows: int | None = ...,
    encoding: str = ...,
    *,
    ndmin: L[0, 1, 2] = ...,
    like: _SupportsArrayFunc | None = ...,
) -> NDArray[Any]: ...

@overload
def recfromtxt(fname: _FName, *, usemask: L[False] = False, **kwargs: object) -> np.recarray[Any, np.dtype[np.record]]: ...
@overload
def recfromtxt(fname: _FName, *, usemask: L[True], **kwargs: object) -> MaskedRecords[Any, np.dtype[np.void]]: ...

@overload
def recfromcsv(fname: _FName, *, usemask: L[False] = False, **kwargs: object) -> np.recarray[Any, np.dtype[np.record]]: ...
@overload
def recfromcsv(fname: _FName, *, usemask: L[True], **kwargs: object) -> MaskedRecords[Any, np.dtype[np.void]]: ...
```
