## Supplementary software v0.2.1 for "Virtual control arms for paediatric myopia trials: external validation of axial-elongation models": _polynomial_impl.py

```
"""
Functions to operate on polynomials.

"""
__all__ = ['poly', 'roots', 'polyint', 'polyder', 'polyadd',
           'polysub', 'polymul', 'polydiv', 'polyval', 'poly1d',
           'polyfit']

import functools
import re
import warnings

from .._utils import set_module
import numpy._core.numeric as NX

from numpy._core import (isscalar, abs, finfo, atleast_1d, hstack, dot, array,
                        ones)
from numpy._core import overrides
from numpy.exceptions import RankWarning
from numpy.lib._twodim_base_impl import diag, vander
from numpy.lib._function_base_impl import trim_zeros
from numpy.lib._type_check_impl import iscomplex, real, imag, mintypecode
from numpy.linalg import eigvals, lstsq, inv


array_function_dispatch = functools.partial(
    overrides.array_function_dispatch, module='numpy')


def _poly_dispatcher(seq_of_zeros):
    return seq_of_zeros


@array_function_dispatch(_poly_dispatcher)
def poly(seq_of_zeros):
    """
    Find the coefficients of a polynomial with the given sequence of roots.

    .. note::
       This forms part of the old polynomial API. Since version 1.4, the
       new polynomial API defined in `numpy.polynomial` is preferred.
       A summary of the differences can be found in the
       :doc:`transition guide </reference/routines.polynomials>`.

    Returns the coefficients of the polynomial whose leading coefficient
    is one for the given sequence of zeros (multiple roots must be included
    in the sequence as many times as their multiplicity; see Examples).
    A square matrix (or array, which will be treated as a matrix) can also
    be given, in which case the coefficients of the characteristic polynomial
    of the matrix are returned.

    Parameters
    ----------
    seq_of_zeros : array_like, shape (N,) or (N, N)
        A sequence of polynomial roots, or a square array or matrix object.

    Returns
    -------
    c : ndarray
        1D array of polynomial coefficients from highest to lowest degree:

        ``c[0] * x**(N) + c[1] * x**(N-1) + ... + c[N-1] * x + c[N]``
        where c[0] always equals 1.

    Raises
    ------
    ValueError
        If input is the wrong shape (the input must be a 1-D or square
        2-D array).

    See Also
    --------
    polyval : Compute polynomial values.
    roots : Return the roots of a polynomial.
    polyfit : Least squares polynomial fit.
    poly1d : A one-dimensional polynomial class.

    Notes
    -----
    Specifying the roots of a polynomial still leaves one degree of
    freedom, typically represented by an undetermined leading
    coefficient. [1]_ In the case of this function, that coefficient -
    the first one in the returned array - is always taken as one. (If
    for some reason you have one other point, the only automatic way
    presently to leverage that information is to use ``polyfit``.)

    The characteristic polynomial, :math:`p_a(t)`, of an `n`-by-`n`
    matrix **A** is given by

    :math:`p_a(t) = \\mathrm{det}(t\\, \\mathbf{I} - \\mathbf{A})`,

    where **I** is the `n`-by-`n` identity matrix. [2]_

    References
    ----------
    .. [1] M. Sullivan and M. Sullivan, III, "Algebra and Trigonometry,
       Enhanced With Graphing Utilities," Prentice-Hall, pg. 318, 1996.

    .. [2] G. Strang, "Linear Algebra and Its Applications, 2nd Edition,"
       Academic Press, pg. 182, 1980.

    Examples
    --------
    Given a sequence of a polynomial's zeros:

    >>> import numpy as np

    >>> np.poly((0, 0, 0)) # Multiple root example
    array([1., 0., 0., 0.])

    The line above represents z**3 + 0*z**2 + 0*z + 0.

    >>> np.poly((-1./2, 0, 1./2))
    array([ 1.  ,  0.  , -0.25,  0.  ])

    The line above represents z**3 - z/4

    >>> np.poly((np.random.random(1)[0], 0, np.random.random(1)[0]))
    array([ 1.        , -0.77086955,  0.08618131,  0.        ]) # random

    Given a square array object:

    >>> P = np.array([[0, 1./3], [-1./2, 0]])
    >>> np.poly(P)
    array([1.        , 0.        , 0.16666667])

    Note how in all cases the leading coefficient is always 1.

    """
    seq_of_zeros = atleast_1d(seq_of_zeros)
    sh = seq_of_zeros.shape

    if len(sh) == 2 and sh[0] == sh[1] and sh[0] != 0:
        seq_of_zeros = eigvals(seq_of_zeros)
    elif len(sh) == 1:
        dt = seq_of_zeros.dtype
        # Let object arrays slip through, e.g. for arbitrary precision
        if dt != object:
            seq_of_zeros = seq_of_zeros.astype(mintypecode(dt.char))
    else:
        raise ValueError("input must be 1d or non-empty square 2d array.")

    if len(seq_of_zeros) == 0:
        return 1.0
    dt = seq_of_zeros.dtype
    a = ones((1,), dtype=dt)
    for zero in seq_of_zeros:
        a = NX.convolve(a, array([1, -zero], dtype=dt), mode='full')

    if issubclass(a.dtype.type, NX.complexfloating):
        # if complex roots are all complex conjugates, the roots are real.
        roots = NX.asarray(seq_of_zeros, complex)
        if NX.all(NX.sort(roots) == NX.sort(roots.conjugate())):
            a = a.real.copy()

    return a


def _roots_dispatcher(p):
    return p


@array_function_dispatch(_roots_dispatcher)
def roots(p):
    """
    Return the roots of a polynomial with coefficients given in p.

    .. note::
       This forms part of the old polynomial API. Since version 1.4, the
       new polynomial API defined in `numpy.polynomial` is preferred.
       A summary of the differences can be found in the
       :doc:`transition guide </reference/routines.polynomials>`.

    The values in the rank-1 array `p` are coefficients of a polynomial.
    If the length of `p` is n+1 then the polynomial is described by::

      p[0] * x**n + p[1] * x**(n-1) + ... + p[n-1]*x + p[n]

    Parameters
    ----------
    p : array_like
        Rank-1 array of polynomial coefficients.

    Returns
    -------
    out : ndarray
        An array containing the roots of the polynomial.

    Raises
    ------
    ValueError
        When `p` cannot be converted to a rank-1 array.

    See also
    --------
    poly : Find the coefficients of a polynomial with a given sequence
           of roots.
    polyval : Compute polynomial values.
    polyfit : Least squares polynomial fit.
    poly1d : A one-dimensional polynomial class.

    Notes
    -----
    The algorithm relies on computing the eigenvalues of the
    companion matrix [1]_.

    References
    ----------
    .. [1] R. A. Horn & C. R. Johnson, *Matrix Analysis*.  Cambridge, UK:
        Cambridge University Press, 1999, pp. 146-7.

    Examples
    --------
    >>> import numpy as np
    >>> coeff = [3.2, 2, 1]
    >>> np.roots(coeff)
    array([-0.3125+0.46351241j, -0.3125-0.46351241j])

    """
    # If input is scalar, this makes it an array
    p = atleast_1d(p)
    if p.ndim != 1:
        raise ValueError("Input must be a rank-1 array.")

    # find non-zero array entries
    non_zero = NX.nonzero(NX.ravel(p))[0]

    # Return an empty array if polynomial is all zeros
    if len(non_zero) == 0:
        return NX.array([])

    # find the number of trailing zeros -- this is the number of roots at 0.
    trailing_zeros = len(p) - non_zero[-1] - 1

    # strip leading and trailing zeros
    p = p[int(non_zero[0]):int(non_zero[-1])+1]

    # casting: if incoming array isn't floating point, make it floating point.
    if not issubclass(p.dtype.type, (NX.floating, NX.complexfloating)):
        p = p.astype(float)

    N = len(p)
    if N > 1:
        # build companion matrix and find its eigenvalues (the roots)
        A = diag(NX.ones((N-2,), p.dtype), -1)
        A[0,:] = -p[1:] / p[0]
        roots = eigvals(A)
    else:
        roots = NX.array([])

    # tack any zeros onto the back of the array
    roots = hstack((roots, NX.zeros(trailing_zeros, roots.dtype)))
    return roots


def _polyint_dispatcher(p, m=None, k=None):
    return (p,)


@array_function_dispatch(_polyint_dispatcher)
def polyint(p, m=1, k=None):
    """
    Return an antiderivative (indefinite integral) of a polynomial.

    .. note::
       This forms part of the old polynomial API. Since version 1.4, the
       new polynomial API defined in `numpy.polynomial` is preferred.
       A summary of the differences can be found in the
       :doc:`transition guide </reference/routines.polynomials>`.

    The returned order `m` antiderivative `P` of polynomial `p` satisfies
    :math:`\\frac{d^m}{dx^m}P(x) = p(x)` and is defined up to `m - 1`
    integration constants `k`. The constants determine the low-order
    polynomial part

    .. math:: \\frac{k_{m-1}}{0!} x^0 + \\ldots + \\frac{k_0}{(m-1)!}x^{m-1}

    of `P` so that :math:`P^{(j)}(0) = k_{m-j-1}`.

    Parameters
    ----------
    p : array_like or poly1d
        Polynomial to integrate.
        A sequence is interpreted as polynomial coefficients, see `poly1d`.
    m : int, optional
        Order of the antiderivative. (Default: 1)
    k : list of `m` scalars or scalar, optional
        Integration constants. They are given in the order of integration:
        those corresponding to highest-order terms come first.

        If ``None`` (default), all constants are assumed to be zero.
        If `m = 1`, a single scalar can be given instead of a list.

    See Also
    --------
    polyder : derivative of a polynomial
    poly1d.integ : equivalent method

    Examples
    --------
    The defining property of the antiderivative:

    >>> import numpy as np

    >>> p = np.poly1d([1,1,1])
    >>> P = np.polyint(p)
    >>> P
     poly1d([ 0.33333333,  0.5       ,  1.        ,  0.        ]) # may vary
    >>> np.polyder(P) == p
    True

    The integration constants default to zero, but can be specified:

    >>> P = np.polyint(p, 3)
    >>> P(0)
    0.0
    >>> np.polyder(P)(0)
    0.0
    >>> np.polyder(P, 2)(0)
    0.0
    >>> P = np.polyint(p, 3, k=[6,5,3])
    >>> P
    poly1d([ 0.01666667,  0.04166667,  0.16666667,  3. ,  5. ,  3. ]) # may vary

    Note that 3 = 6 / 2!, and that the constants are given in the order of
    integrations. Constant of the highest-order polynomial term comes first:

    >>> np.polyder(P, 2)(0)
    6.0
    >>> np.polyder(P, 1)(0)
    5.0
    >>> P(0)
    3.0

    """
    m = int(m)
    if m < 0:
        raise ValueError("Order of integral must be positive (see polyder)")
    if k is None:
        k = NX.zeros(m, float)
    k = atleast_1d(k)
    if len(k) == 1 and m > 1:
        k = k[0]*NX.ones(m, float)
    if len(k) < m:
        raise ValueError(
              "k must be a scalar or a rank-1 array of length 1 or >m.")

    truepoly = isinstance(p, poly1d)
    p = NX.asarray(p)
    if m == 0:
        if truepoly:
            return poly1d(p)
        return p
    else:
        # Note: this must work also with object and integer arrays
        y = NX.concatenate((p.__truediv__(NX.arange(len(p), 0, -1)), [k[0]]))
        val = polyint(y, m - 1, k=k[1:])
        if truepoly:
            return poly1d(val)
        return val


def _polyder_dispatcher(p, m=None):
    return (p,)


@array_function_dispatch(_polyder_dispatcher)
def polyder(p, m=1):
    """
    Return the derivative of the specified order of a polynomial.

    .. note::
       This forms part of the old polynomial API. Since version 1.4, the
       new polynomial API defined in `numpy.polynomial` is preferred.
       A summary of the differences can be found in the
       :doc:`transition guide </reference/routines.polynomials>`.

    Parameters
    ----------
    p : poly1d or sequence
        Polynomial to differentiate.
        A sequence is interpreted as polynomial coefficients, see `poly1d`.
    m : int, optional
        Order of differentiation (default: 1)

    Returns
    -------
    der : poly1d
        A new polynomial representing the derivative.

    See Also
    --------
    polyint : Anti-derivative of a polynomial.
    poly1d : Class for one-dimensional polynomials.

    Examples
    --------
    The derivative of the polynomial :math:`x^3 + x^2 + x^1 + 1` is:

    >>> import numpy as np

    >>> p = np.poly1d([1,1,1,1])
    >>> p2 = np.polyder(p)
    >>> p2
    poly1d([3, 2, 1])

    which evaluates to:

    >>> p2(2.)
    17.0

    We can verify this, approximating the derivative with
    ``(f(x + h) - f(x))/h``:

    >>> (p(2. + 0.001) - p(2.)) / 0.001
    17.007000999997857

    The fourth-order derivative of a 3rd-order polynomial is zero:

    >>> np.polyder(p, 2)
    poly1d([6, 2])
    >>> np.polyder(p, 3)
    poly1d([6])
    >>> np.polyder(p, 4)
    poly1d([0])

    """
    m = int(m)
    if m < 0:
        raise ValueError("Order of derivative must be positive (see polyint)")

    truepoly = isinstance(p, poly1d)
    p = NX.asarray(p)
    n = len(p) - 1
    y = p[:-1] * NX.arange(n, 0, -1)
    if m == 0:
        val = p
    else:
        val = polyder(y, m - 1)
    if truepoly:
        val = poly1d(val)
    return val


def _polyfit_dispatcher(x, y, deg, rcond=None, full=None, w=None, cov=None):
    return (x, y, w)


@array_function_dispatch(_polyfit_dispatcher)
def polyfit(x, y, deg, rcond=None, full=False, w=None, cov=False):
    """
    Least squares polynomial fit.

    .. note::
       This forms part of the old polynomial API. Since version 1.4, the
       new polynomial API defined in `numpy.polynomial` is preferred.
       A summary of the differences can be found in the
       :doc:`transition guide </reference/routines.polynomials>`.

    Fit a polynomial ``p(x) = p[0] * x**deg + ... + p[deg]`` of degree `deg`
    to points `(x, y)`. Returns a vector of coefficients `p` that minimises
    the squared error in the order `deg`, `deg-1`, ... `0`.

    The `Polynomial.fit <numpy.polynomial.polynomial.Polynomial.fit>` class
    method is recommended for new code as it is more stable numerically. See
    the documentation of the method for more information.

    Parameters
    ----------
    x : array_like, shape (M,)
        x-coordinates of the M sample points ``(x[i], y[i])``.
    y : array_like, shape (M,) or (M, K)
        y-coordinates of the sample points. Several data sets of sample
        points sharing the same x-coordinates can be fitted at once by
        passing in a 2D-array that contains one dataset per column.
    deg : int
        Degree of the fitting polynomial
    rcond : float, optional
        Relative condition number of the fit. Singular values smaller than
        this relative to the largest singular value will be ignored. The
        default value is len(x)*eps, where eps is the relative precision of
        the float type, about 2e-16 in most cases.
    full : bool, optional
        Switch determining nature of return value. When it is False (the
        default) just the coefficients are returned, when True diagnostic
        information from the singular value decomposition is also returned.
    w : array_like, shape (M,), optional
        Weights. If not None, the weight ``w[i]`` applies to the unsquared
        residual ``y[i] - y_hat[i]`` at ``x[i]``. Ideally the weights are
        chosen so that the errors of the products ``w[i]*y[i]`` all have the
        same variance.  When using inverse-variance weighting, use
        ``w[i] = 1/sigma(y[i])``.  The default value is None.
    cov : bool or str, optional
        If given and not `False`, return not just the estimate but also its
        covariance matrix. By default, the covariance are scaled by
        chi2/dof, where dof = M - (deg + 1), i.e., the weights are presumed
        to be unreliable except in a relative sense and everything is scaled
        such that the reduced chi2 is unity. This scaling is omitted if
        ``cov='unscaled'``, as is relevant for the case that the weights are
        w = 1/sigma, with sigma known to be a reliable estimate of the
        uncertainty.

    Returns
    -------
    p : ndarray, shape (deg + 1,) or (deg + 1, K)
        Polynomial coefficients, highest power first.  If `y` was 2-D, the
        coefficients for `k`-th data set are in ``p[:,k]``.

    residuals, rank, singular_values, rcond
        These values are only returned if ``full == True``

        - residuals -- sum of squared residuals of the least squares fit
        - rank -- the effective rank of the scaled Vandermonde
           coefficient matrix
        - singular_values -- singular values of the scaled Vandermonde
           coefficient matrix
        - rcond -- value of `rcond`.

        For more details, see `numpy.linalg.lstsq`.

    V : ndarray, shape (deg + 1, deg + 1) or (deg + 1, deg + 1, K)
        Present only if ``full == False`` and ``cov == True``.  The covariance
        matrix of the polynomial coefficient estimates.  The diagonal of
        this matrix are the variance estimates for each coefficient.  If y
        is a 2-D array, then the covariance matrix for the `k`-th data set
        are in ``V[:,:,k]``


    Warns
    -----
    RankWarning
        The rank of the coefficient matrix in the least-squares fit is
        deficient. The warning is only raised if ``full == False``.

        The warnings can be turned off by

        >>> import warnings
        >>> warnings.simplefilter('ignore', np.exceptions.RankWarning)

    See Also
    --------
    polyval : Compute polynomial values.
    linalg.lstsq : Computes a least-squares fit.
    scipy.interpolate.UnivariateSpline : Computes spline fits.

    Notes
    -----
    The solution minimizes the squared error

    .. math::
        E = \\sum_{j=0}^k |p(x_j) - y_j|^2

    in the equations::

        x[0]**n * p[0] + ... + x[0] * p[n-1] + p[n] = y[0]
        x[1]**n * p[0] + ... + x[1] * p[n-1] + p[n] = y[1]
        ...
        x[k]**n * p[0] + ... + x[k] * p[n-1] + p[n] = y[k]

    The coefficient matrix of the coefficients `p` is a Vandermonde matrix.

    `polyfit` issues a `~exceptions.RankWarning` when the least-squares fit is
    badly conditioned. This implies that the best fit is not well-defined due
    to numerical error. The results may be improved by lowering the polynomial
    degree or by replacing `x` by `x` - `x`.mean(). The `rcond` parameter
    can also be set to a value smaller than its default, but the resulting
    fit may be spurious: including contributions from the small singular
    values can add numerical noise to the result.

    Note that fitting polynomial coefficients is inherently badly conditioned
    when the degree of the polynomial is large or the interval of sample points
    is badly centered. The quality of the fit should always be checked in these
    cases. When polynomial fits are not satisfactory, splines may be a good
    alternative.

    References
    ----------
    .. [1] Wikipedia, "Curve fitting",
           https://en.wikipedia.org/wiki/Curve_fitting
    .. [2] Wikipedia, "Polynomial interpolation",
           https://en.wikipedia.org/wiki/Polynomial_interpolation

    Examples
    --------
    >>> import numpy as np
    >>> import warnings
    >>> x = np.array([0.0, 1.0, 2.0, 3.0,  4.0,  5.0])
    >>> y = np.array([0.0, 0.8, 0.9, 0.1, -0.8, -1.0])
    >>> z = np.polyfit(x, y, 3)
    >>> z
    array([ 0.08703704, -0.81349206,  1.69312169, -0.03968254]) # may vary

    It is convenient to use `poly1d` objects for dealing with polynomials:

    >>> p = np.poly1d(z)
    >>> p(0.5)
    0.6143849206349179 # may vary
    >>> p(3.5)
    -0.34732142857143039 # may vary
    >>> p(10)
    22.579365079365115 # may vary

    High-order polynomials may oscillate wildly:

    >>> with warnings.catch_warnings():
    ...     warnings.simplefilter('ignore', np.exceptions.RankWarning)
    ...     p30 = np.poly1d(np.polyfit(x, y, 30))
    ...
    >>> p30(4)
    -0.80000000000000204 # may vary
    >>> p30(5)
    -0.99999999999999445 # may vary
    >>> p30(4.5)
    -0.10547061179440398 # may vary

    Illustration:

    >>> import matplotlib.pyplot as plt
    >>> xp = np.linspace(-2, 6, 100)
    >>> _ = plt.plot(x, y, '.', xp, p(xp), '-', xp, p30(xp), '--')
    >>> plt.ylim(-2,2)
    (-2, 2)
    >>> plt.show()

    """
    order = int(deg) + 1
    x = NX.asarray(x) + 0.0
    y = NX.asarray(y) + 0.0

    # check arguments.
    if deg < 0:
        raise ValueError("expected deg >= 0")
    if x.ndim != 1:
        raise TypeError("expected 1D vector for x")
    if x.size == 0:
        raise TypeError("expected non-empty vector for x")
    if y.ndim < 1 or y.ndim > 2:
        raise TypeError("expected 1D or 2D array for y")
    if x.shape[0] != y.shape[0]:
        raise TypeError("expected x and y to have same length")

    # set rcond
    if rcond is None:
        rcond = len(x)*finfo(x.dtype).eps

    # set up least squares equation for powers of x
    lhs = vander(x, order)
    rhs = y

    # apply weighting
    if w is not None:
        w = NX.asarray(w) + 0.0
        if w.ndim != 1:
            raise TypeError("expected a 1-d array for weights")
        if w.shape[0] != y.shape[0]:
            raise TypeError("expected w and y to have the same length")
        lhs *= w[:, NX.newaxis]
        if rhs.ndim == 2:
            rhs *= w[:, NX.newaxis]
        else:
            rhs *= w

    # scale lhs to improve condition number and solve
    scale = NX.sqrt((lhs*lhs).sum(axis=0))
    lhs /= scale
    c, resids, rank, s = lstsq(lhs, rhs, rcond)
    c = (c.T/scale).T  # broadcast scale coefficients

    # warn on rank reduction, which indicates an ill conditioned matrix
    if rank != order and not full:
        msg = "Polyfit may be poorly conditioned"
        warnings.warn(msg, RankWarning, stacklevel=2)

    if full:
        return c, resids, rank, s, rcond
    elif cov:
        Vbase = inv(dot(lhs.T, lhs))
        Vbase /= NX.outer(scale, scale)
        if cov == "unscaled":
            fac = 1
        else:
            if len(x) <= order:
                raise ValueError("the number of data points must exceed order "
                                 "to scale the covariance matrix")
            # note, this used to be: fac = resids / (len(x) - order - 2.0)
            # it was decided that the "- 2" (originally justified by "Bayesian
            # uncertainty analysis") is not what the user expects
            # (see gh-11196 and gh-11197)
            fac = resids / (len(x) - order)
        if y.ndim == 1:
            return c, Vbase * fac
        else:
            return c, Vbase[:,:, NX.newaxis] * fac
    else:
        return c


def _polyval_dispatcher(p, x):
    return (p, x)


@array_function_dispatch(_polyval_dispatcher)
def polyval(p, x):
    """
    Evaluate a polynomial at specific values.

    .. note::
       This forms part of the old polynomial API. Since version 1.4, the
       new polynomial API defined in `numpy.polynomial` is preferred.
       A summary of the differences can be found in the
       :doc:`transition guide </reference/routines.polynomials>`.

    If `p` is of length N, this function returns the value::

        p[0]*x**(N-1) + p[1]*x**(N-2) + ... + p[N-2]*x + p[N-1]

    If `x` is a sequence, then ``p(x)`` is returned for each element of ``x``.
    If `x` is another polynomial then the composite polynomial ``p(x(t))``
    is returned.

    Parameters
    ----------
    p : array_like or poly1d object
       1D array of polynomial coefficients (including coefficients equal
       to zero) from highest degree to the constant term, or an
       instance of poly1d.
    x : array_like or poly1d object
       A number, an array of numbers, or an instance of poly1d, at
       which to evaluate `p`.

    Returns
    -------
    values : ndarray or poly1d
       If `x` is a poly1d instance, the result is the composition of the two
       polynomials, i.e., `x` is "substituted" in `p` and the simplified
       result is returned. In addition, the type of `x` - array_like or
       poly1d - governs the type of the output: `x` array_like => `values`
       array_like, `x` a poly1d object => `values` is also.

    See Also
    --------
    poly1d: A polynomial class.

    Notes
    -----
    Horner's scheme [1]_ is used to evaluate the polynomial. Even so,
    for polynomials of high degree the values may be inaccurate due to
    rounding errors. Use carefully.

    If `x` is a subtype of `ndarray` the return value will be of the same type.

    References
    ----------
    .. [1] I. N. Bronshtein, K. A. Semendyayev, and K. A. Hirsch (Eng.
       trans. Ed.), *Handbook of Mathematics*, New York, Van Nostrand
       Reinhold Co., 1985, pg. 720.

    Examples
    --------
    >>> import numpy as np
    >>> np.polyval([3,0,1], 5)  # 3 * 5**2 + 0 * 5**1 + 1
    76
    >>> np.polyval([3,0,1], np.poly1d(5))
    poly1d([76])
    >>> np.polyval(np.poly1d([3,0,1]), 5)
    76
    >>> np.polyval(np.poly1d([3,0,1]), np.poly1d(5))
    poly1d([76])

    """
    p = NX.asarray(p)
    if isinstance(x, poly1d):
        y = 0
    else:
        x = NX.asanyarray(x)
        y = NX.zeros_like(x)
    for pv in p:
        y = y * x + pv
    return y


def _binary_op_dispatcher(a1, a2):
    return (a1, a2)


@array_function_dispatch(_binary_op_dispatcher)
def polyadd(a1, a2):
    """
    Find the sum of two polynomials.

    .. note::
       This forms part of the old polynomial API. Since version 1.4, the
       new polynomial API defined in `numpy.polynomial` is preferred.
       A summary of the differences can be found in the
       :doc:`transition guide </reference/routines.polynomials>`.

    Returns the polynomial resulting from the sum of two input polynomials.
    Each input must be either a poly1d object or a 1D sequence of polynomial
    coefficients, from highest to lowest degree.

    Parameters
    ----------
    a1, a2 : array_like or poly1d object
        Input polynomials.

    Returns
    -------
    out : ndarray or poly1d object
        The sum of the inputs. If either input is a poly1d object, then the
        output is also a poly1d object. Otherwise, it is a 1D array of
        polynomial coefficients from highest to lowest degree.

    See Also
    --------
    poly1d : A one-dimensional polynomial class.
    poly, polyadd, polyder, polydiv, polyfit, polyint, polysub, polyval

    Examples
    --------
    >>> import numpy as np
    >>> np.polyadd([1, 2], [9, 5, 4])
    array([9, 6, 6])

    Using poly1d objects:

    >>> p1 = np.poly1d([1, 2])
    >>> p2 = np.poly1d([9, 5, 4])
    >>> print(p1)
    1 x + 2
    >>> print(p2)
       2
    9 x + 5 x + 4
    >>> print(np.polyadd(p1, p2))
       2
    9 x + 6 x + 6

    """
    truepoly = (isinstance(a1, poly1d) or isinstance(a2, poly1d))
    a1 = atleast_1d(a1)
    a2 = atleast_1d(a2)
    diff = len(a2) - len(a1)
    if diff == 0:
        val = a1 + a2
    elif diff > 0:
        zr = NX.zeros(diff, a1.dtype)
        val = NX.concatenate((zr, a1)) + a2
    else:
        zr = NX.zeros(abs(diff), a2.dtype)
        val = a1 + NX.concatenate((zr, a2))
    if truepoly:
        val = poly1d(val)
    return val


@array_function_dispatch(_binary_op_dispatcher)
def polysub(a1, a2):
    """
    Difference (subtraction) of two polynomials.

    .. note::
       This forms part of the old polynomial API. Since version 1.4, the
       new polynomial API defined in `numpy.polynomial` is preferred.
       A summary of the differences can be found in the
       :doc:`transition guide </reference/routines.polynomials>`.

    Given two polynomials `a1` and `a2`, returns ``a1 - a2``.
    `a1` and `a2` can be either array_like sequences of the polynomials'
    coefficients (including coefficients equal to zero), or `poly1d` objects.

    Parameters
    ----------
    a1, a2 : array_like or poly1d
        Minuend and subtrahend polynomials, respectively.

    Returns
    -------
    out : ndarray or poly1d
        Array or `poly1d` object of the difference polynomial's coefficients.

    See Also
    --------
    polyval, polydiv, polymul, polyadd

    Examples
    --------
    .. math:: (2 x^2 + 10 x - 2) - (3 x^2 + 10 x -4) = (-x^2 + 2)

    >>> import numpy as np

    >>> np.polysub([2, 10, -2], [3, 10, -4])
    array([-1,  0,  2])

    """
    truepoly = (isinstance(a1, poly1d) or isinstance(a2, poly1d))
    a1 = atleast_1d(a1)
    a2 = atleast_1d(a2)
    diff = len(a2) - len(a1)
    if diff == 0:
        val = a1 - a2
    elif diff > 0:
        zr = NX.zeros(diff, a1.dtype)
        val = NX.concatenate((zr, a1)) - a2
    else:
        zr = NX.zeros(abs(diff), a2.dtype)
        val = a1 - NX.concatenate((zr, a2))
    if truepoly:
        val = poly1d(val)
    return val


@array_function_dispatch(_binary_op_dispatcher)
def polymul(a1, a2):
    """
    Find the product of two polynomials.

    .. note::
       This forms part of the old polynomial API. Since version 1.4, the
       new polynomial API defined in `numpy.polynomial` is preferred.
       A summary of the differences can be found in the
       :doc:`transition guide </reference/routines.polynomials>`.

    Finds the polynomial resulting from the multiplication of the two input
    polynomials. Each input must be either a poly1d object or a 1D sequence
    of polynomial coefficients, from highest to lowest degree.

    Parameters
    ----------
    a1, a2 : array_like or poly1d object
        Input polynomials.

    Returns
    -------
    out : ndarray or poly1d object
        The polynomial resulting from the multiplication of the inputs. If
        either inputs is a poly1d object, then the output is also a poly1d
        object. Otherwise, it is a 1D array of polynomial coefficients from
        highest to lowest degree.

    See Also
    --------
    poly1d : A one-dimensional polynomial class.
    poly, polyadd, polyder, polydiv, polyfit, polyint, polysub, polyval
    convolve : Array convolution. Same output as polymul, but has parameter
               for overlap mode.

    Examples
    --------
    >>> import numpy as np
    >>> np.polymul([1, 2, 3], [9, 5, 1])
    array([ 9, 23, 38, 17,  3])

    Using poly1d objects:

    >>> p1 = np.poly1d([1, 2, 3])
    >>> p2 = np.poly1d([9, 5, 1])
    >>> print(p1)
       2
    1 x + 2 x + 3
    >>> print(p2)
       2
    9 x + 5 x + 1
    >>> print(np.polymul(p1, p2))
       4      3      2
    9 x + 23 x + 38 x + 17 x + 3

    """
    truepoly = (isinstance(a1, poly1d) or isinstance(a2, poly1d))
    a1, a2 = poly1d(a1), poly1d(a2)
    val = NX.convolve(a1, a2)
    if truepoly:
        val = poly1d(val)
    return val


def _polydiv_dispatcher(u, v):
    return (u, v)


@array_function_dispatch(_polydiv_dispatcher)
def polydiv(u, v):
    """
    Returns the quotient and remainder of polynomial division.

    .. note::
       This forms part of the old polynomial API. Since version 1.4, the
       new polynomial API defined in `numpy.polynomial` is preferred.
       A summary of the differences can be found in the
       :doc:`transition guide </reference/routines.polynomials>`.

    The input arrays are the coefficients (including any coefficients
    equal to zero) of the "numerator" (dividend) and "denominator"
    (divisor) polynomials, respectively.

    Parameters
    ----------
    u : array_like or poly1d
        Dividend polynomial's coefficients.

    v : array_like or poly1d
        Divisor polynomial's coefficients.

    Returns
    -------
    q : ndarray
        Coefficients, including those equal to zero, of the quotient.
    r : ndarray
        Coefficients, including those equal to zero, of the remainder.

    See Also
    --------
    poly, polyadd, polyder, polydiv, polyfit, polyint, polymul, polysub
    polyval

    Notes
    -----
    Both `u` and `v` must be 0-d or 1-d (ndim = 0 or 1), but `u.ndim` need
    not equal `v.ndim`. In other words, all four possible combinations -
    ``u.ndim = v.ndim = 0``, ``u.ndim = v.ndim = 1``,
    ``u.ndim = 1, v.ndim = 0``, and ``u.ndim = 0, v.ndim = 1`` - work.

    Examples
    --------
    .. math:: \\frac{3x^2 + 5x + 2}{2x + 1} = 1.5x + 1.75, remainder 0.25

    >>> import numpy as np
    >>> x = np.array([3.0, 5.0, 2.0])
    >>> y = np.array([2.0, 1.0])
    >>> np.polydiv(x, y)
    (array([1.5 , 1.75]), array([0.25]))

    """
    truepoly = (isinstance(u, poly1d) or isinstance(v, poly1d))
    u = atleast_1d(u) + 0.0
    v = atleast_1d(v) + 0.0
    # w has the common type
    w = u[0] + v[0]
    m = len(u) - 1
    n = len(v) - 1
    scale = 1. / v[0]
    q = NX.zeros((max(m - n + 1, 1),), w.dtype)
    r = u.astype(w.dtype)
    for k in range(0, m-n+1):
        d = scale * r[k]
        q[k] = d
        r[k:k+n+1] -= d*v
    while NX.allclose(r[0], 0, rtol=1e-14) and (r.shape[-1] > 1):
        r = r[1:]
    if truepoly:
        return poly1d(q), poly1d(r)
    return q, r

_poly_mat = re.compile(r"\*\*([0-9]*)")
def _raise_power(astr, wrap=70):
    n = 0
    line1 = ''
    line2 = ''
    output = ' '
    while True:
        mat = _poly_mat.search(astr, n)
        if mat is None:
            break
        span = mat.span()
        power = mat.groups()[0]
        partstr = astr[n:span[0]]
        n = span[1]
        toadd2 = partstr + ' '*(len(power)-1)
        toadd1 = ' '*(len(partstr)-1) + power
        if ((len(line2) + len(toadd2) > wrap) or
                (len(line1) + len(toadd1) > wrap)):
            output += line1 + "\n" + line2 + "\n "
            line1 = toadd1
            line2 = toadd2
        else:
            line2 += partstr + ' '*(len(power)-1)
            line1 += ' '*(len(partstr)-1) + power
    output += line1 + "\n" + line2
    return output + astr[n:]


@set_module('numpy')
class poly1d:
    """
    A one-dimensional polynomial class.

    .. note::
       This forms part of the old polynomial API. Since version 1.4, the
       new polynomial API defined in `numpy.polynomial` is preferred.
       A summary of the differences can be found in the
       :doc:`transition guide </reference/routines.polynomials>`.

    A convenience class, used to encapsulate "natural" operations on
    polynomials so that said operations may take on their customary
    form in code (see Examples).

    Parameters
    ----------
    c_or_r : array_like
        The polynomial's coefficients, in decreasing powers, or if
        the value of the second parameter is True, the polynomial's
        roots (values where the polynomial evaluates to 0).  For example,
        ``poly1d([1, 2, 3])`` returns an object that represents
        :math:`x^2 + 2x + 3`, whereas ``poly1d([1, 2, 3], True)`` returns
        one that represents :math:`(x-1)(x-2)(x-3) = x^3 - 6x^2 + 11x -6`.
    r : bool, optional
        If True, `c_or_r` specifies the polynomial's roots; the default
        is False.
    variable : str, optional
        Changes the variable used when printing `p` from `x` to `variable`
        (see Examples).

    Examples
    --------
    Construct the polynomial :math:`x^2 + 2x + 3`:

    >>> import numpy as np

    >>> p = np.poly1d([1, 2, 3])
    >>> print(np.poly1d(p))
       2
    1 x + 2 x + 3

    Evaluate the polynomial at :math:`x = 0.5`:

    >>> p(0.5)
    4.25

    Find the roots:

    >>> p.r
    array([-1.+1.41421356j, -1.-1.41421356j])
    >>> p(p.r)
    array([ -4.44089210e-16+0.j,  -4.44089210e-16+0.j]) # may vary

    These numbers in the previous line represent (0, 0) to machine precision

    Show the coefficients:

    >>> p.c
    array([1, 2, 3])

    Display the order (the leading zero-coefficients are removed):

    >>> p.order
    2

    Show the coefficient of the k-th power in the polynomial
    (which is equivalent to ``p.c[-(i+1)]``):

    >>> p[1]
    2

    Polynomials can be added, subtracted, multiplied, and divided
    (returns quotient and remainder):

    >>> p * p
    poly1d([ 1,  4, 10, 12,  9])

    >>> (p**3 + 4) / p
    (poly1d([ 1.,  4., 10., 12.,  9.]), poly1d([4.]))

    ``asarray(p)`` gives the coefficient array, so polynomials can be
    used in all functions that accept arrays:

    >>> p**2 # square of polynomial
    poly1d([ 1,  4, 10, 12,  9])

    >>> np.square(p) # square of individual coefficients
    array([1, 4, 9])

    The variable used in the string representation of `p` can be modified,
    using the `variable` parameter:

    >>> p = np.poly1d([1,2,3], variable='z')
    >>> print(p)
       2
    1 z + 2 z + 3

    Construct a polynomial from its roots:

    >>> np.poly1d([1, 2], True)
    poly1d([ 1., -3.,  2.])

    This is the same polynomial as obtained by:

    >>> np.poly1d([1, -1]) * np.poly1d([1, -2])
    poly1d([ 1, -3,  2])

    """
    __hash__ = None

    @property
    def coeffs(self):
        """ The polynomial coefficients """
        return self._coeffs

    @coeffs.setter
    def coeffs(self, value):
        # allowing this makes p.coeffs *= 2 legal
        if value is not self._coeffs:
            raise AttributeError("Cannot set attribute")

    @property
    def variable(self):
        """ The name of the polynomial variable """
        return self._variable

    # calculated attributes
    @property
    def order(self):
        """ The order or degree of the polynomial """
        return len(self._coeffs) - 1

    @property
    def roots(self):
        """ The roots of the polynomial, where self(x) == 0 """
        return roots(self._coeffs)

    # our internal _coeffs property need to be backed by __dict__['coeffs'] for
    # scipy to work correctly.
    @property
    def _coeffs(self):
        return self.__dict__['coeffs']
    @_coeffs.setter
    def _coeffs(self, coeffs):
        self.__dict__['coeffs'] = coeffs

    # alias attributes
    r = roots
    c = coef = coefficients = coeffs
    o = order

    def __init__(self, c_or_r, r=False, variable=None):
        if isinstance(c_or_r, poly1d):
            self._variable = c_or_r._variable
            self._coeffs = c_or_r._coeffs

            if set(c_or_r.__dict__) - set(self.__dict__):
                msg = ("In the future extra properties will not be copied "
                       "across when constructing one poly1d from another")
                warnings.warn(msg, FutureWarning, stacklevel=2)
                self.__dict__.update(c_or_r.__dict__)

            if variable is not None:
                self._variable = variable
            return
        if r:
            c_or_r = poly(c_or_r)
        c_or_r = atleast_1d(c_or_r)
        if c_or_r.ndim > 1:
            raise ValueError("Polynomial must be 1d only.")
        c_or_r = trim_zeros(c_or_r, trim='f')
        if len(c_or_r) == 0:
            c_or_r = NX.array([0], dtype=c_or_r.dtype)
        self._coeffs = c_or_r
        if variable is None:
            variable = 'x'
        self._variable = variable

    def __array__(self, t=None, copy=None):
        if t:
            return NX.asarray(self.coeffs, t, copy=copy)
        else:
            return NX.asarray(self.coeffs, copy=copy)

    def __repr__(self):
        vals = repr(self.coeffs)
        vals = vals[6:-1]
        return "poly1d(%s)" % vals

    def __len__(self):
        return self.order

    def __str__(self):
        thestr = "0"
        var = self.variable

        # Remove leading zeros
        coeffs = self.coeffs[NX.logical_or.accumulate(self.coeffs != 0)]
        N = len(coeffs)-1

        def fmt_float(q):
            s = '%.4g' % q
            if s.endswith('.0000'):
                s = s[:-5]
            return s

        for k, coeff in enumerate(coeffs):
            if not iscomplex(coeff):
                coefstr = fmt_float(real(coeff))
            elif real(coeff) == 0:
                coefstr = '%sj' % fmt_float(imag(coeff))
            else:
                coefstr = '(%s + %sj)' % (fmt_float(real(coeff)),
                                          fmt_float(imag(coeff)))

            power = (N-k)
            if power == 0:
                if coefstr != '0':
                    newstr = '%s' % (coefstr,)
                else:
                    if k == 0:
                        newstr = '0'
                    else:
                        newstr = ''
            elif power == 1:
                if coefstr == '0':
                    newstr = ''
                elif coefstr == 'b':
                    newstr = var
                else:
                    newstr = '%s %s' % (coefstr, var)
            else:
                if coefstr == '0':
                    newstr = ''
                elif coefstr == 'b':
                    newstr = '%s**%d' % (var, power,)
                else:
                    newstr = '%s %s**%d' % (coefstr, var, power)

            if k > 0:
                if newstr != '':
                    if newstr.startswith('-'):
                        thestr = "%s - %s" % (thestr, newstr[1:])
                    else:
                        thestr = "%s + %s" % (thestr, newstr)
            else:
                thestr = newstr
        return _raise_power(thestr)

    def __call__(self, val):
        return polyval(self.coeffs, val)

    def __neg__(self):
        return poly1d(-self.coeffs)

    def __pos__(self):
        return self

    def __mul__(self, other):
        if isscalar(other):
            return poly1d(self.coeffs * other)
        else:
            other = poly1d(other)
            return poly1d(polymul(self.coeffs, other.coeffs))

    def __rmul__(self, other):
        if isscalar(other):
            return poly1d(other * self.coeffs)
        else:
            other = poly1d(other)
            return poly1d(polymul(self.coeffs, other.coeffs))

    def __add__(self, other):
        other = poly1d(other)
        return poly1d(polyadd(self.coeffs, other.coeffs))

    def __radd__(self, other):
        other = poly1d(other)
        return poly1d(polyadd(self.coeffs, other.coeffs))

    def __pow__(self, val):
        if not isscalar(val) or int(val) != val or val < 0:
            raise ValueError("Power to non-negative integers only.")
        res = [1]
        for _ in range(val):
            res = polymul(self.coeffs, res)
        return poly1d(res)

    def __sub__(self, other):
        other = poly1d(other)
        return poly1d(polysub(self.coeffs, other.coeffs))

    def __rsub__(self, other):
        other = poly1d(other)
        return poly1d(polysub(other.coeffs, self.coeffs))

    def __div__(self, other):
        if isscalar(other):
            return poly1d(self.coeffs/other)
        else:
            other = poly1d(other)
            return polydiv(self, other)

    __truediv__ = __div__

    def __rdiv__(self, other):
        if isscalar(other):
            return poly1d(other/self.coeffs)
        else:
            other = poly1d(other)
            return polydiv(other, self)

    __rtruediv__ = __rdiv__

    def __eq__(self, other):
        if not isinstance(other, poly1d):
            return NotImplemented
        if self.coeffs.shape != other.coeffs.shape:
            return False
        return (self.coeffs == other.coeffs).all()

    def __ne__(self, other):
        if not isinstance(other, poly1d):
            return NotImplemented
        return not self.__eq__(other)


    def __getitem__(self, val):
        ind = self.order - val
        if val > self.order:
            return self.coeffs.dtype.type(0)
        if val < 0:
            return self.coeffs.dtype.type(0)
        return self.coeffs[ind]

    def __setitem__(self, key, val):
        ind = self.order - key
        if key < 0:
            raise ValueError("Does not support negative powers.")
        if key > self.order:
            zr = NX.zeros(key-self.order, self.coeffs.dtype)
            self._coeffs = NX.concatenate((zr, self.coeffs))
            ind = 0
        self._coeffs[ind] = val
        return

    def __iter__(self):
        return iter(self.coeffs)

    def integ(self, m=1, k=0):
        """
        Return an antiderivative (indefinite integral) of this polynomial.

        Refer to `polyint` for full documentation.

        See Also
        --------
        polyint : equivalent function

        """
        return poly1d(polyint(self.coeffs, m=m, k=k))

    def deriv(self, m=1):
        """
        Return a derivative of this polynomial.

        Refer to `polyder` for full documentation.

        See Also
        --------
        polyder : equivalent function

        """
        return poly1d(polyder(self.coeffs, m=m))

# Stuff to do on module import

warnings.simplefilter('always', RankWarning)
```
