## Supplementary software v0.2.1 for "Virtual control arms for paediatric myopia trials: external validation of axial-elongation models": _polynomial_impl.pyi

```
from typing import (
    Literal as L,
    TypeAlias,
    overload,
    Any,
    SupportsInt,
    SupportsIndex,
    TypeVar,
    NoReturn,
)

import numpy as np
from numpy import (
    poly1d,
    unsignedinteger,
    signedinteger,
    floating,
    complexfloating,
    int32,
    int64,
    float64,
    complex128,
    object_,
)

from numpy._typing import (
    NDArray,
    ArrayLike,
    _ArrayLikeBool_co,
    _ArrayLikeUInt_co,
    _ArrayLikeInt_co,
    _ArrayLikeFloat_co,
    _ArrayLikeComplex_co,
    _ArrayLikeObject_co,
)

_T = TypeVar("_T")

_2Tup: TypeAlias = tuple[_T, _T]
_5Tup: TypeAlias = tuple[
    _T,
    NDArray[float64],
    NDArray[int32],
    NDArray[float64],
    NDArray[float64],
]

__all__ = [
    "poly",
    "roots",
    "polyint",
    "polyder",
    "polyadd",
    "polysub",
    "polymul",
    "polydiv",
    "polyval",
    "poly1d",
    "polyfit",
]

def poly(seq_of_zeros: ArrayLike) -> NDArray[floating[Any]]: ...

# Returns either a float or complex array depending on the input values.
# See `np.linalg.eigvals`.
def roots(p: ArrayLike) -> NDArray[complexfloating[Any, Any]] | NDArray[floating[Any]]: ...

@overload
def polyint(
    p: poly1d,
    m: SupportsInt | SupportsIndex = ...,
    k: None | _ArrayLikeComplex_co | _ArrayLikeObject_co = ...,
) -> poly1d: ...
@overload
def polyint(
    p: _ArrayLikeFloat_co,
    m: SupportsInt | SupportsIndex = ...,
    k: None | _ArrayLikeFloat_co = ...,
) -> NDArray[floating[Any]]: ...
@overload
def polyint(
    p: _ArrayLikeComplex_co,
    m: SupportsInt | SupportsIndex = ...,
    k: None | _ArrayLikeComplex_co = ...,
) -> NDArray[complexfloating[Any, Any]]: ...
@overload
def polyint(
    p: _ArrayLikeObject_co,
    m: SupportsInt | SupportsIndex = ...,
    k: None | _ArrayLikeObject_co = ...,
) -> NDArray[object_]: ...

@overload
def polyder(
    p: poly1d,
    m: SupportsInt | SupportsIndex = ...,
) -> poly1d: ...
@overload
def polyder(
    p: _ArrayLikeFloat_co,
    m: SupportsInt | SupportsIndex = ...,
) -> NDArray[floating[Any]]: ...
@overload
def polyder(
    p: _ArrayLikeComplex_co,
    m: SupportsInt | SupportsIndex = ...,
) -> NDArray[complexfloating[Any, Any]]: ...
@overload
def polyder(
    p: _ArrayLikeObject_co,
    m: SupportsInt | SupportsIndex = ...,
) -> NDArray[object_]: ...

@overload
def polyfit(
    x: _ArrayLikeFloat_co,
    y: _ArrayLikeFloat_co,
    deg: SupportsIndex | SupportsInt,
    rcond: None | float = ...,
    full: L[False] = ...,
    w: None | _ArrayLikeFloat_co = ...,
    cov: L[False] = ...,
) -> NDArray[float64]: ...
@overload
def polyfit(
    x: _ArrayLikeComplex_co,
    y: _ArrayLikeComplex_co,
    deg: SupportsIndex | SupportsInt,
    rcond: None | float = ...,
    full: L[False] = ...,
    w: None | _ArrayLikeFloat_co = ...,
    cov: L[False] = ...,
) -> NDArray[complex128]: ...
@overload
def polyfit(
    x: _ArrayLikeFloat_co,
    y: _ArrayLikeFloat_co,
    deg: SupportsIndex | SupportsInt,
    rcond: None | float = ...,
    full: L[False] = ...,
    w: None | _ArrayLikeFloat_co = ...,
    cov: L[True, "unscaled"] = ...,
) -> _2Tup[NDArray[float64]]: ...
@overload
def polyfit(
    x: _ArrayLikeComplex_co,
    y: _ArrayLikeComplex_co,
    deg: SupportsIndex | SupportsInt,
    rcond: None | float = ...,
    full: L[False] = ...,
    w: None | _ArrayLikeFloat_co = ...,
    cov: L[True, "unscaled"] = ...,
) -> _2Tup[NDArray[complex128]]: ...
@overload
def polyfit(
    x: _ArrayLikeFloat_co,
    y: _ArrayLikeFloat_co,
    deg: SupportsIndex | SupportsInt,
    rcond: None | float = ...,
    full: L[True] = ...,
    w: None | _ArrayLikeFloat_co = ...,
    cov: bool | L["unscaled"] = ...,
) -> _5Tup[NDArray[float64]]: ...
@overload
def polyfit(
    x: _ArrayLikeComplex_co,
    y: _ArrayLikeComplex_co,
    deg: SupportsIndex | SupportsInt,
    rcond: None | float = ...,
    full: L[True] = ...,
    w: None | _ArrayLikeFloat_co = ...,
    cov: bool | L["unscaled"] = ...,
) -> _5Tup[NDArray[complex128]]: ...

@overload
def polyval(
    p: _ArrayLikeBool_co,
    x: _ArrayLikeBool_co,
) -> NDArray[int64]: ...
@overload
def polyval(
    p: _ArrayLikeUInt_co,
    x: _ArrayLikeUInt_co,
) -> NDArray[unsignedinteger[Any]]: ...
@overload
def polyval(
    p: _ArrayLikeInt_co,
    x: _ArrayLikeInt_co,
) -> NDArray[signedinteger[Any]]: ...
@overload
def polyval(
    p: _ArrayLikeFloat_co,
    x: _ArrayLikeFloat_co,
) -> NDArray[floating[Any]]: ...
@overload
def polyval(
    p: _ArrayLikeComplex_co,
    x: _ArrayLikeComplex_co,
) -> NDArray[complexfloating[Any, Any]]: ...
@overload
def polyval(
    p: _ArrayLikeObject_co,
    x: _ArrayLikeObject_co,
) -> NDArray[object_]: ...

@overload
def polyadd(
    a1: poly1d,
    a2: _ArrayLikeComplex_co | _ArrayLikeObject_co,
) -> poly1d: ...
@overload
def polyadd(
    a1: _ArrayLikeComplex_co | _ArrayLikeObject_co,
    a2: poly1d,
) -> poly1d: ...
@overload
def polyadd(
    a1: _ArrayLikeBool_co,
    a2: _ArrayLikeBool_co,
) -> NDArray[np.bool]: ...
@overload
def polyadd(
    a1: _ArrayLikeUInt_co,
    a2: _ArrayLikeUInt_co,
) -> NDArray[unsignedinteger[Any]]: ...
@overload
def polyadd(
    a1: _ArrayLikeInt_co,
    a2: _ArrayLikeInt_co,
) -> NDArray[signedinteger[Any]]: ...
@overload
def polyadd(
    a1: _ArrayLikeFloat_co,
    a2: _ArrayLikeFloat_co,
) -> NDArray[floating[Any]]: ...
@overload
def polyadd(
    a1: _ArrayLikeComplex_co,
    a2: _ArrayLikeComplex_co,
) -> NDArray[complexfloating[Any, Any]]: ...
@overload
def polyadd(
    a1: _ArrayLikeObject_co,
    a2: _ArrayLikeObject_co,
) -> NDArray[object_]: ...

@overload
def polysub(
    a1: poly1d,
    a2: _ArrayLikeComplex_co | _ArrayLikeObject_co,
) -> poly1d: ...
@overload
def polysub(
    a1: _ArrayLikeComplex_co | _ArrayLikeObject_co,
    a2: poly1d,
) -> poly1d: ...
@overload
def polysub(
    a1: _ArrayLikeBool_co,
    a2: _ArrayLikeBool_co,
) -> NoReturn: ...
@overload
def polysub(
    a1: _ArrayLikeUInt_co,
    a2: _ArrayLikeUInt_co,
) -> NDArray[unsignedinteger[Any]]: ...
@overload
def polysub(
    a1: _ArrayLikeInt_co,
    a2: _ArrayLikeInt_co,
) -> NDArray[signedinteger[Any]]: ...
@overload
def polysub(
    a1: _ArrayLikeFloat_co,
    a2: _ArrayLikeFloat_co,
) -> NDArray[floating[Any]]: ...
@overload
def polysub(
    a1: _ArrayLikeComplex_co,
    a2: _ArrayLikeComplex_co,
) -> NDArray[complexfloating[Any, Any]]: ...
@overload
def polysub(
    a1: _ArrayLikeObject_co,
    a2: _ArrayLikeObject_co,
) -> NDArray[object_]: ...

# NOTE: Not an alias, but they do have the same signature (that we can reuse)
polymul = polyadd

@overload
def polydiv(
    u: poly1d,
    v: _ArrayLikeComplex_co | _ArrayLikeObject_co,
) -> _2Tup[poly1d]: ...
@overload
def polydiv(
    u: _ArrayLikeComplex_co | _ArrayLikeObject_co,
    v: poly1d,
) -> _2Tup[poly1d]: ...
@overload
def polydiv(
    u: _ArrayLikeFloat_co,
    v: _ArrayLikeFloat_co,
) -> _2Tup[NDArray[floating[Any]]]: ...
@overload
def polydiv(
    u: _ArrayLikeComplex_co,
    v: _ArrayLikeComplex_co,
) -> _2Tup[NDArray[complexfloating[Any, Any]]]: ...
@overload
def polydiv(
    u: _ArrayLikeObject_co,
    v: _ArrayLikeObject_co,
) -> _2Tup[NDArray[Any]]: ...
```
