## Supplementary software v0.2.1 for "Virtual control arms for paediatric myopia trials: external validation of axial-elongation models": _scimath_impl.py

```
"""
Wrapper functions to more user-friendly calling of certain math functions
whose output data-type is different than the input data-type in certain
domains of the input.

For example, for functions like `log` with branch cuts, the versions in this
module provide the mathematically valid answers in the complex plane::

  >>> import math
  >>> np.emath.log(-math.exp(1)) == (1+1j*math.pi)
  True

Similarly, `sqrt`, other base logarithms, `power` and trig functions are
correctly handled.  See their respective docstrings for specific examples.

"""
import numpy._core.numeric as nx
import numpy._core.numerictypes as nt
from numpy._core.numeric import asarray, any
from numpy._core.overrides import array_function_dispatch, set_module
from numpy.lib._type_check_impl import isreal


__all__ = [
    'sqrt', 'log', 'log2', 'logn', 'log10', 'power', 'arccos', 'arcsin',
    'arctanh'
    ]


_ln2 = nx.log(2.0)


def _tocomplex(arr):
    """Convert its input `arr` to a complex array.

    The input is returned as a complex array of the smallest type that will fit
    the original data: types like single, byte, short, etc. become csingle,
    while others become cdouble.

    A copy of the input is always made.

    Parameters
    ----------
    arr : array

    Returns
    -------
    array
        An array with the same input data as the input but in complex form.

    Examples
    --------
    >>> import numpy as np

    First, consider an input of type short:

    >>> a = np.array([1,2,3],np.short)

    >>> ac = np.lib.scimath._tocomplex(a); ac
    array([1.+0.j, 2.+0.j, 3.+0.j], dtype=complex64)

    >>> ac.dtype
    dtype('complex64')

    If the input is of type double, the output is correspondingly of the
    complex double type as well:

    >>> b = np.array([1,2,3],np.double)

    >>> bc = np.lib.scimath._tocomplex(b); bc
    array([1.+0.j, 2.+0.j, 3.+0.j])

    >>> bc.dtype
    dtype('complex128')

    Note that even if the input was complex to begin with, a copy is still
    made, since the astype() method always copies:

    >>> c = np.array([1,2,3],np.csingle)

    >>> cc = np.lib.scimath._tocomplex(c); cc
    array([1.+0.j,  2.+0.j,  3.+0.j], dtype=complex64)

    >>> c *= 2; c
    array([2.+0.j,  4.+0.j,  6.+0.j], dtype=complex64)

    >>> cc
    array([1.+0.j,  2.+0.j,  3.+0.j], dtype=complex64)
    """
    if issubclass(arr.dtype.type, (nt.single, nt.byte, nt.short, nt.ubyte,
                                   nt.ushort, nt.csingle)):
        return arr.astype(nt.csingle)
    else:
        return arr.astype(nt.cdouble)


def _fix_real_lt_zero(x):
    """Convert `x` to complex if it has real, negative components.

    Otherwise, output is just the array version of the input (via asarray).

    Parameters
    ----------
    x : array_like

    Returns
    -------
    array

    Examples
    --------
    >>> import numpy as np
    >>> np.lib.scimath._fix_real_lt_zero([1,2])
    array([1, 2])

    >>> np.lib.scimath._fix_real_lt_zero([-1,2])
    array([-1.+0.j,  2.+0.j])

    """
    x = asarray(x)
    if any(isreal(x) & (x < 0)):
        x = _tocomplex(x)
    return x


def _fix_int_lt_zero(x):
    """Convert `x` to double if it has real, negative components.

    Otherwise, output is just the array version of the input (via asarray).

    Parameters
    ----------
    x : array_like

    Returns
    -------
    array

    Examples
    --------
    >>> import numpy as np
    >>> np.lib.scimath._fix_int_lt_zero([1,2])
    array([1, 2])

    >>> np.lib.scimath._fix_int_lt_zero([-1,2])
    array([-1.,  2.])
    """
    x = asarray(x)
    if any(isreal(x) & (x < 0)):
        x = x * 1.0
    return x


def _fix_real_abs_gt_1(x):
    """Convert `x` to complex if it has real components x_i with abs(x_i)>1.

    Otherwise, output is just the array version of the input (via asarray).

    Parameters
    ----------
    x : array_like

    Returns
    -------
    array

    Examples
    --------
    >>> import numpy as np
    >>> np.lib.scimath._fix_real_abs_gt_1([0,1])
    array([0, 1])

    >>> np.lib.scimath._fix_real_abs_gt_1([0,2])
    array([0.+0.j, 2.+0.j])
    """
    x = asarray(x)
    if any(isreal(x) & (abs(x) > 1)):
        x = _tocomplex(x)
    return x


def _unary_dispatcher(x):
    return (x,)


@set_module('numpy.lib.scimath')
@array_function_dispatch(_unary_dispatcher)
def sqrt(x):
    """
    Compute the square root of x.

    For negative input elements, a complex value is returned
    (unlike `numpy.sqrt` which returns NaN).

    Parameters
    ----------
    x : array_like
       The input value(s).

    Returns
    -------
    out : ndarray or scalar
       The square root of `x`. If `x` was a scalar, so is `out`,
       otherwise an array is returned.

    See Also
    --------
    numpy.sqrt

    Examples
    --------
    For real, non-negative inputs this works just like `numpy.sqrt`:

    >>> import numpy as np

    >>> np.emath.sqrt(1)
    1.0
    >>> np.emath.sqrt([1, 4])
    array([1.,  2.])

    But it automatically handles negative inputs:

    >>> np.emath.sqrt(-1)
    1j
    >>> np.emath.sqrt([-1,4])
    array([0.+1.j, 2.+0.j])

    Different results are expected because:
    floating point 0.0 and -0.0 are distinct.

    For more control, explicitly use complex() as follows:

    >>> np.emath.sqrt(complex(-4.0, 0.0))
    2j
    >>> np.emath.sqrt(complex(-4.0, -0.0))
    -2j
    """
    x = _fix_real_lt_zero(x)
    return nx.sqrt(x)


@set_module('numpy.lib.scimath')
@array_function_dispatch(_unary_dispatcher)
def log(x):
    """
    Compute the natural logarithm of `x`.

    Return the "principal value" (for a description of this, see `numpy.log`)
    of :math:`log_e(x)`. For real `x > 0`, this is a real number (``log(0)``
    returns ``-inf`` and ``log(np.inf)`` returns ``inf``). Otherwise, the
    complex principle value is returned.

    Parameters
    ----------
    x : array_like
       The value(s) whose log is (are) required.

    Returns
    -------
    out : ndarray or scalar
       The log of the `x` value(s). If `x` was a scalar, so is `out`,
       otherwise an array is returned.

    See Also
    --------
    numpy.log

    Notes
    -----
    For a log() that returns ``NAN`` when real `x < 0`, use `numpy.log`
    (note, however, that otherwise `numpy.log` and this `log` are identical,
    i.e., both return ``-inf`` for `x = 0`, ``inf`` for `x = inf`, and,
    notably, the complex principle value if ``x.imag != 0``).

    Examples
    --------
    >>> import numpy as np
    >>> np.emath.log(np.exp(1))
    1.0

    Negative arguments are handled "correctly" (recall that
    ``exp(log(x)) == x`` does *not* hold for real ``x < 0``):

    >>> np.emath.log(-np.exp(1)) == (1 + np.pi * 1j)
    True

    """
    x = _fix_real_lt_zero(x)
    return nx.log(x)


@set_module('numpy.lib.scimath')
@array_function_dispatch(_unary_dispatcher)
def log10(x):
    """
    Compute the logarithm base 10 of `x`.

    Return the "principal value" (for a description of this, see
    `numpy.log10`) of :math:`log_{10}(x)`. For real `x > 0`, this
    is a real number (``log10(0)`` returns ``-inf`` and ``log10(np.inf)``
    returns ``inf``). Otherwise, the complex principle value is returned.

    Parameters
    ----------
    x : array_like or scalar
       The value(s) whose log base 10 is (are) required.

    Returns
    -------
    out : ndarray or scalar
       The log base 10 of the `x` value(s). If `x` was a scalar, so is `out`,
       otherwise an array object is returned.

    See Also
    --------
    numpy.log10

    Notes
    -----
    For a log10() that returns ``NAN`` when real `x < 0`, use `numpy.log10`
    (note, however, that otherwise `numpy.log10` and this `log10` are
    identical, i.e., both return ``-inf`` for `x = 0`, ``inf`` for `x = inf`,
    and, notably, the complex principle value if ``x.imag != 0``).

    Examples
    --------
    >>> import numpy as np

    (We set the printing precision so the example can be auto-tested)

    >>> np.set_printoptions(precision=4)

    >>> np.emath.log10(10**1)
    1.0

    >>> np.emath.log10([-10**1, -10**2, 10**2])
    array([1.+1.3644j, 2.+1.3644j, 2.+0.j    ])

    """
    x = _fix_real_lt_zero(x)
    return nx.log10(x)


def _logn_dispatcher(n, x):
    return (n, x,)


@set_module('numpy.lib.scimath')
@array_function_dispatch(_logn_dispatcher)
def logn(n, x):
    """
    Take log base n of x.

    If `x` contains negative inputs, the answer is computed and returned in the
    complex domain.

    Parameters
    ----------
    n : array_like
       The integer base(s) in which the log is taken.
    x : array_like
       The value(s) whose log base `n` is (are) required.

    Returns
    -------
    out : ndarray or scalar
       The log base `n` of the `x` value(s). If `x` was a scalar, so is
       `out`, otherwise an array is returned.

    Examples
    --------
    >>> import numpy as np
    >>> np.set_printoptions(precision=4)

    >>> np.emath.logn(2, [4, 8])
    array([2., 3.])
    >>> np.emath.logn(2, [-4, -8, 8])
    array([2.+4.5324j, 3.+4.5324j, 3.+0.j    ])

    """
    x = _fix_real_lt_zero(x)
    n = _fix_real_lt_zero(n)
    return nx.log(x)/nx.log(n)


@set_module('numpy.lib.scimath')
@array_function_dispatch(_unary_dispatcher)
def log2(x):
    """
    Compute the logarithm base 2 of `x`.

    Return the "principal value" (for a description of this, see
    `numpy.log2`) of :math:`log_2(x)`. For real `x > 0`, this is
    a real number (``log2(0)`` returns ``-inf`` and ``log2(np.inf)`` returns
    ``inf``). Otherwise, the complex principle value is returned.

    Parameters
    ----------
    x : array_like
       The value(s) whose log base 2 is (are) required.

    Returns
    -------
    out : ndarray or scalar
       The log base 2 of the `x` value(s). If `x` was a scalar, so is `out`,
       otherwise an array is returned.

    See Also
    --------
    numpy.log2

    Notes
    -----
    For a log2() that returns ``NAN`` when real `x < 0`, use `numpy.log2`
    (note, however, that otherwise `numpy.log2` and this `log2` are
    identical, i.e., both return ``-inf`` for `x = 0`, ``inf`` for `x = inf`,
    and, notably, the complex principle value if ``x.imag != 0``).

    Examples
    --------

    We set the printing precision so the example can be auto-tested:

    >>> np.set_printoptions(precision=4)

    >>> np.emath.log2(8)
    3.0
    >>> np.emath.log2([-4, -8, 8])
    array([2.+4.5324j, 3.+4.5324j, 3.+0.j    ])

    """
    x = _fix_real_lt_zero(x)
    return nx.log2(x)


def _power_dispatcher(x, p):
    return (x, p)


@set_module('numpy.lib.scimath')
@array_function_dispatch(_power_dispatcher)
def power(x, p):
    """
    Return x to the power p, (x**p).

    If `x` contains negative values, the output is converted to the
    complex domain.

    Parameters
    ----------
    x : array_like
        The input value(s).
    p : array_like of ints
        The power(s) to which `x` is raised. If `x` contains multiple values,
        `p` has to either be a scalar, or contain the same number of values
        as `x`. In the latter case, the result is
        ``x[0]**p[0], x[1]**p[1], ...``.

    Returns
    -------
    out : ndarray or scalar
        The result of ``x**p``. If `x` and `p` are scalars, so is `out`,
        otherwise an array is returned.

    See Also
    --------
    numpy.power

    Examples
    --------
    >>> import numpy as np
    >>> np.set_printoptions(precision=4)

    >>> np.emath.power(2, 2)
    4

    >>> np.emath.power([2, 4], 2)
    array([ 4, 16])

    >>> np.emath.power([2, 4], -2)
    array([0.25  ,  0.0625])

    >>> np.emath.power([-2, 4], 2)
    array([ 4.-0.j, 16.+0.j])

    >>> np.emath.power([2, 4], [2, 4])
    array([ 4, 256])

    """
    x = _fix_real_lt_zero(x)
    p = _fix_int_lt_zero(p)
    return nx.power(x, p)


@set_module('numpy.lib.scimath')
@array_function_dispatch(_unary_dispatcher)
def arccos(x):
    """
    Compute the inverse cosine of x.

    Return the "principal value" (for a description of this, see
    `numpy.arccos`) of the inverse cosine of `x`. For real `x` such that
    `abs(x) <= 1`, this is a real number in the closed interval
    :math:`[0, \\pi]`.  Otherwise, the complex principle value is returned.

    Parameters
    ----------
    x : array_like or scalar
       The value(s) whose arccos is (are) required.

    Returns
    -------
    out : ndarray or scalar
       The inverse cosine(s) of the `x` value(s). If `x` was a scalar, so
       is `out`, otherwise an array object is returned.

    See Also
    --------
    numpy.arccos

    Notes
    -----
    For an arccos() that returns ``NAN`` when real `x` is not in the
    interval ``[-1,1]``, use `numpy.arccos`.

    Examples
    --------
    >>> import numpy as np
    >>> np.set_printoptions(precision=4)

    >>> np.emath.arccos(1) # a scalar is returned
    0.0

    >>> np.emath.arccos([1,2])
    array([0.-0.j   , 0.-1.317j])

    """
    x = _fix_real_abs_gt_1(x)
    return nx.arccos(x)


@set_module('numpy.lib.scimath')
@array_function_dispatch(_unary_dispatcher)
def arcsin(x):
    """
    Compute the inverse sine of x.

    Return the "principal value" (for a description of this, see
    `numpy.arcsin`) of the inverse sine of `x`. For real `x` such that
    `abs(x) <= 1`, this is a real number in the closed interval
    :math:`[-\\pi/2, \\pi/2]`.  Otherwise, the complex principle value is
    returned.

    Parameters
    ----------
    x : array_like or scalar
       The value(s) whose arcsin is (are) required.

    Returns
    -------
    out : ndarray or scalar
       The inverse sine(s) of the `x` value(s). If `x` was a scalar, so
       is `out`, otherwise an array object is returned.

    See Also
    --------
    numpy.arcsin

    Notes
    -----
    For an arcsin() that returns ``NAN`` when real `x` is not in the
    interval ``[-1,1]``, use `numpy.arcsin`.

    Examples
    --------
    >>> import numpy as np
    >>> np.set_printoptions(precision=4)

    >>> np.emath.arcsin(0)
    0.0

    >>> np.emath.arcsin([0,1])
    array([0.    , 1.5708])

    """
    x = _fix_real_abs_gt_1(x)
    return nx.arcsin(x)


@set_module('numpy.lib.scimath')
@array_function_dispatch(_unary_dispatcher)
def arctanh(x):
    """
    Compute the inverse hyperbolic tangent of `x`.

    Return the "principal value" (for a description of this, see
    `numpy.arctanh`) of ``arctanh(x)``. For real `x` such that
    ``abs(x) < 1``, this is a real number.  If `abs(x) > 1`, or if `x` is
    complex, the result is complex. Finally, `x = 1` returns``inf`` and
    ``x=-1`` returns ``-inf``.

    Parameters
    ----------
    x : array_like
       The value(s) whose arctanh is (are) required.

    Returns
    -------
    out : ndarray or scalar
       The inverse hyperbolic tangent(s) of the `x` value(s). If `x` was
       a scalar so is `out`, otherwise an array is returned.


    See Also
    --------
    numpy.arctanh

    Notes
    -----
    For an arctanh() that returns ``NAN`` when real `x` is not in the
    interval ``(-1,1)``, use `numpy.arctanh` (this latter, however, does
    return +/-inf for ``x = +/-1``).

    Examples
    --------
    >>> import numpy as np
    >>> np.set_printoptions(precision=4)

    >>> np.emath.arctanh(0.5)
    0.5493061443340549

    >>> from numpy.testing import suppress_warnings
    >>> with suppress_warnings() as sup:
    ...     sup.filter(RuntimeWarning)
    ...     np.emath.arctanh(np.eye(2))
    array([[inf,  0.],
           [ 0., inf]])
    >>> np.emath.arctanh([1j])
    array([0.+0.7854j])

    """
    x = _fix_real_abs_gt_1(x)
    return nx.arctanh(x)
```
