## Supplementary software v0.2.1 for "Virtual control arms for paediatric myopia trials: external validation of axial-elongation models": _scimath_impl.pyi

```
from typing import overload, Any

from numpy import complexfloating

from numpy._typing import (
    NDArray,
    _ArrayLikeFloat_co,
    _ArrayLikeComplex_co,
    _ComplexLike_co,
    _FloatLike_co,
)

__all__ = ["sqrt", "log", "log2", "logn", "log10", "power", "arccos", "arcsin", "arctanh"]

@overload
def sqrt(x: _FloatLike_co) -> Any: ...
@overload
def sqrt(x: _ComplexLike_co) -> complexfloating[Any, Any]: ...
@overload
def sqrt(x: _ArrayLikeFloat_co) -> NDArray[Any]: ...
@overload
def sqrt(x: _ArrayLikeComplex_co) -> NDArray[complexfloating[Any, Any]]: ...

@overload
def log(x: _FloatLike_co) -> Any: ...
@overload
def log(x: _ComplexLike_co) -> complexfloating[Any, Any]: ...
@overload
def log(x: _ArrayLikeFloat_co) -> NDArray[Any]: ...
@overload
def log(x: _ArrayLikeComplex_co) -> NDArray[complexfloating[Any, Any]]: ...

@overload
def log10(x: _FloatLike_co) -> Any: ...
@overload
def log10(x: _ComplexLike_co) -> complexfloating[Any, Any]: ...
@overload
def log10(x: _ArrayLikeFloat_co) -> NDArray[Any]: ...
@overload
def log10(x: _ArrayLikeComplex_co) -> NDArray[complexfloating[Any, Any]]: ...

@overload
def log2(x: _FloatLike_co) -> Any: ...
@overload
def log2(x: _ComplexLike_co) -> complexfloating[Any, Any]: ...
@overload
def log2(x: _ArrayLikeFloat_co) -> NDArray[Any]: ...
@overload
def log2(x: _ArrayLikeComplex_co) -> NDArray[complexfloating[Any, Any]]: ...

@overload
def logn(n: _FloatLike_co, x: _FloatLike_co) -> Any: ...
@overload
def logn(n: _ComplexLike_co, x: _ComplexLike_co) -> complexfloating[Any, Any]: ...
@overload
def logn(n: _ArrayLikeFloat_co, x: _ArrayLikeFloat_co) -> NDArray[Any]: ...
@overload
def logn(n: _ArrayLikeComplex_co, x: _ArrayLikeComplex_co) -> NDArray[complexfloating[Any, Any]]: ...

@overload
def power(x: _FloatLike_co, p: _FloatLike_co) -> Any: ...
@overload
def power(x: _ComplexLike_co, p: _ComplexLike_co) -> complexfloating[Any, Any]: ...
@overload
def power(x: _ArrayLikeFloat_co, p: _ArrayLikeFloat_co) -> NDArray[Any]: ...
@overload
def power(x: _ArrayLikeComplex_co, p: _ArrayLikeComplex_co) -> NDArray[complexfloating[Any, Any]]: ...

@overload
def arccos(x: _FloatLike_co) -> Any: ...
@overload
def arccos(x: _ComplexLike_co) -> complexfloating[Any, Any]: ...
@overload
def arccos(x: _ArrayLikeFloat_co) -> NDArray[Any]: ...
@overload
def arccos(x: _ArrayLikeComplex_co) -> NDArray[complexfloating[Any, Any]]: ...

@overload
def arcsin(x: _FloatLike_co) -> Any: ...
@overload
def arcsin(x: _ComplexLike_co) -> complexfloating[Any, Any]: ...
@overload
def arcsin(x: _ArrayLikeFloat_co) -> NDArray[Any]: ...
@overload
def arcsin(x: _ArrayLikeComplex_co) -> NDArray[complexfloating[Any, Any]]: ...

@overload
def arctanh(x: _FloatLike_co) -> Any: ...
@overload
def arctanh(x: _ComplexLike_co) -> complexfloating[Any, Any]: ...
@overload
def arctanh(x: _ArrayLikeFloat_co) -> NDArray[Any]: ...
@overload
def arctanh(x: _ArrayLikeComplex_co) -> NDArray[complexfloating[Any, Any]]: ...
```
