## Supplementary software v0.2.1 for "Virtual control arms for paediatric myopia trials: external validation of axial-elongation models": _shape_base_impl.py

```
import functools
import warnings

import numpy._core.numeric as _nx
from numpy._core.numeric import asarray, zeros, zeros_like, array, asanyarray
from numpy._core.fromnumeric import reshape, transpose
from numpy._core.multiarray import normalize_axis_index
from numpy._core._multiarray_umath import _array_converter
from numpy._core import overrides
from numpy._core import vstack, atleast_3d
from numpy._core.numeric import normalize_axis_tuple
from numpy._core.overrides import set_module
from numpy._core.shape_base import _arrays_for_stack_dispatcher
from numpy.lib._index_tricks_impl import ndindex
from numpy.matrixlib.defmatrix import matrix  # this raises all the right alarm bells


__all__ = [
    'column_stack', 'row_stack', 'dstack', 'array_split', 'split',
    'hsplit', 'vsplit', 'dsplit', 'apply_over_axes', 'expand_dims',
    'apply_along_axis', 'kron', 'tile', 'take_along_axis',
    'put_along_axis'
    ]


array_function_dispatch = functools.partial(
    overrides.array_function_dispatch, module='numpy')


def _make_along_axis_idx(arr_shape, indices, axis):
    # compute dimensions to iterate over
    if not _nx.issubdtype(indices.dtype, _nx.integer):
        raise IndexError('`indices` must be an integer array')
    if len(arr_shape) != indices.ndim:
        raise ValueError(
            "`indices` and `arr` must have the same number of dimensions")
    shape_ones = (1,) * indices.ndim
    dest_dims = list(range(axis)) + [None] + list(range(axis+1, indices.ndim))

    # build a fancy index, consisting of orthogonal aranges, with the
    # requested index inserted at the right location
    fancy_index = []
    for dim, n in zip(dest_dims, arr_shape):
        if dim is None:
            fancy_index.append(indices)
        else:
            ind_shape = shape_ones[:dim] + (-1,) + shape_ones[dim+1:]
            fancy_index.append(_nx.arange(n).reshape(ind_shape))

    return tuple(fancy_index)


def _take_along_axis_dispatcher(arr, indices, axis):
    return (arr, indices)


@array_function_dispatch(_take_along_axis_dispatcher)
def take_along_axis(arr, indices, axis):
    """
    Take values from the input array by matching 1d index and data slices.

    This iterates over matching 1d slices oriented along the specified axis in
    the index and data arrays, and uses the former to look up values in the
    latter. These slices can be different lengths.

    Functions returning an index along an axis, like `argsort` and
    `argpartition`, produce suitable indices for this function.

    Parameters
    ----------
    arr : ndarray (Ni..., M, Nk...)
        Source array
    indices : ndarray (Ni..., J, Nk...)
        Indices to take along each 1d slice of `arr`. This must match the
        dimension of arr, but dimensions Ni and Nj only need to broadcast
        against `arr`.
    axis : int
        The axis to take 1d slices along. If axis is None, the input array is
        treated as if it had first been flattened to 1d, for consistency with
        `sort` and `argsort`.

    Returns
    -------
    out: ndarray (Ni..., J, Nk...)
        The indexed result.

    Notes
    -----
    This is equivalent to (but faster than) the following use of `ndindex` and
    `s_`, which sets each of ``ii`` and ``kk`` to a tuple of indices::

        Ni, M, Nk = a.shape[:axis], a.shape[axis], a.shape[axis+1:]
        J = indices.shape[axis]  # Need not equal M
        out = np.empty(Ni + (J,) + Nk)

        for ii in ndindex(Ni):
            for kk in ndindex(Nk):
                a_1d       = a      [ii + s_[:,] + kk]
                indices_1d = indices[ii + s_[:,] + kk]
                out_1d     = out    [ii + s_[:,] + kk]
                for j in range(J):
                    out_1d[j] = a_1d[indices_1d[j]]

    Equivalently, eliminating the inner loop, the last two lines would be::

                out_1d[:] = a_1d[indices_1d]

    See Also
    --------
    take : Take along an axis, using the same indices for every 1d slice
    put_along_axis :
        Put values into the destination array by matching 1d index and data slices

    Examples
    --------
    >>> import numpy as np

    For this sample array

    >>> a = np.array([[10, 30, 20], [60, 40, 50]])

    We can sort either by using sort directly, or argsort and this function

    >>> np.sort(a, axis=1)
    array([[10, 20, 30],
           [40, 50, 60]])
    >>> ai = np.argsort(a, axis=1)
    >>> ai
    array([[0, 2, 1],
           [1, 2, 0]])
    >>> np.take_along_axis(a, ai, axis=1)
    array([[10, 20, 30],
           [40, 50, 60]])

    The same works for max and min, if you maintain the trivial dimension
    with ``keepdims``:

    >>> np.max(a, axis=1, keepdims=True)
    array([[30],
           [60]])
    >>> ai = np.argmax(a, axis=1, keepdims=True)
    >>> ai
    array([[1],
           [0]])
    >>> np.take_along_axis(a, ai, axis=1)
    array([[30],
           [60]])

    If we want to get the max and min at the same time, we can stack the
    indices first

    >>> ai_min = np.argmin(a, axis=1, keepdims=True)
    >>> ai_max = np.argmax(a, axis=1, keepdims=True)
    >>> ai = np.concatenate([ai_min, ai_max], axis=1)
    >>> ai
    array([[0, 1],
           [1, 0]])
    >>> np.take_along_axis(a, ai, axis=1)
    array([[10, 30],
           [40, 60]])
    """
    # normalize inputs
    if axis is None:
        if indices.ndim != 1:
            raise ValueError(
                'when axis=None, `indices` must have a single dimension.')
        arr = arr.flat
        arr_shape = (len(arr),)  # flatiter has no .shape
        axis = 0
    else:
        axis = normalize_axis_index(axis, arr.ndim)
        arr_shape = arr.shape

    # use the fancy index
    return arr[_make_along_axis_idx(arr_shape, indices, axis)]


def _put_along_axis_dispatcher(arr, indices, values, axis):
    return (arr, indices, values)


@array_function_dispatch(_put_along_axis_dispatcher)
def put_along_axis(arr, indices, values, axis):
    """
    Put values into the destination array by matching 1d index and data slices.

    This iterates over matching 1d slices oriented along the specified axis in
    the index and data arrays, and uses the former to place values into the
    latter. These slices can be different lengths.

    Functions returning an index along an axis, like `argsort` and
    `argpartition`, produce suitable indices for this function.

    Parameters
    ----------
    arr : ndarray (Ni..., M, Nk...)
        Destination array.
    indices : ndarray (Ni..., J, Nk...)
        Indices to change along each 1d slice of `arr`. This must match the
        dimension of arr, but dimensions in Ni and Nj may be 1 to broadcast
        against `arr`.
    values : array_like (Ni..., J, Nk...)
        values to insert at those indices. Its shape and dimension are
        broadcast to match that of `indices`.
    axis : int
        The axis to take 1d slices along. If axis is None, the destination
        array is treated as if a flattened 1d view had been created of it.

    Notes
    -----
    This is equivalent to (but faster than) the following use of `ndindex` and
    `s_`, which sets each of ``ii`` and ``kk`` to a tuple of indices::

        Ni, M, Nk = a.shape[:axis], a.shape[axis], a.shape[axis+1:]
        J = indices.shape[axis]  # Need not equal M

        for ii in ndindex(Ni):
            for kk in ndindex(Nk):
                a_1d       = a      [ii + s_[:,] + kk]
                indices_1d = indices[ii + s_[:,] + kk]
                values_1d  = values [ii + s_[:,] + kk]
                for j in range(J):
                    a_1d[indices_1d[j]] = values_1d[j]

    Equivalently, eliminating the inner loop, the last two lines would be::

                a_1d[indices_1d] = values_1d

    See Also
    --------
    take_along_axis :
        Take values from the input array by matching 1d index and data slices

    Examples
    --------
    >>> import numpy as np

    For this sample array

    >>> a = np.array([[10, 30, 20], [60, 40, 50]])

    We can replace the maximum values with:

    >>> ai = np.argmax(a, axis=1, keepdims=True)
    >>> ai
    array([[1],
           [0]])
    >>> np.put_along_axis(a, ai, 99, axis=1)
    >>> a
    array([[10, 99, 20],
           [99, 40, 50]])

    """
    # normalize inputs
    if axis is None:
        if indices.ndim != 1:
            raise ValueError(
                'when axis=None, `indices` must have a single dimension.')
        arr = arr.flat
        axis = 0
        arr_shape = (len(arr),)  # flatiter has no .shape
    else:
        axis = normalize_axis_index(axis, arr.ndim)
        arr_shape = arr.shape

    # use the fancy index
    arr[_make_along_axis_idx(arr_shape, indices, axis)] = values


def _apply_along_axis_dispatcher(func1d, axis, arr, *args, **kwargs):
    return (arr,)


@array_function_dispatch(_apply_along_axis_dispatcher)
def apply_along_axis(func1d, axis, arr, *args, **kwargs):
    """
    Apply a function to 1-D slices along the given axis.

    Execute `func1d(a, *args, **kwargs)` where `func1d` operates on 1-D arrays
    and `a` is a 1-D slice of `arr` along `axis`.

    This is equivalent to (but faster than) the following use of `ndindex` and
    `s_`, which sets each of ``ii``, ``jj``, and ``kk`` to a tuple of indices::

        Ni, Nk = a.shape[:axis], a.shape[axis+1:]
        for ii in ndindex(Ni):
            for kk in ndindex(Nk):
                f = func1d(arr[ii + s_[:,] + kk])
                Nj = f.shape
                for jj in ndindex(Nj):
                    out[ii + jj + kk] = f[jj]

    Equivalently, eliminating the inner loop, this can be expressed as::

        Ni, Nk = a.shape[:axis], a.shape[axis+1:]
        for ii in ndindex(Ni):
            for kk in ndindex(Nk):
                out[ii + s_[...,] + kk] = func1d(arr[ii + s_[:,] + kk])

    Parameters
    ----------
    func1d : function (M,) -> (Nj...)
        This function should accept 1-D arrays. It is applied to 1-D
        slices of `arr` along the specified axis.
    axis : integer
        Axis along which `arr` is sliced.
    arr : ndarray (Ni..., M, Nk...)
        Input array.
    args : any
        Additional arguments to `func1d`.
    kwargs : any
        Additional named arguments to `func1d`.

    Returns
    -------
    out : ndarray  (Ni..., Nj..., Nk...)
        The output array. The shape of `out` is identical to the shape of
        `arr`, except along the `axis` dimension. This axis is removed, and
        replaced with new dimensions equal to the shape of the return value
        of `func1d`. So if `func1d` returns a scalar `out` will have one
        fewer dimensions than `arr`.

    See Also
    --------
    apply_over_axes : Apply a function repeatedly over multiple axes.

    Examples
    --------
    >>> import numpy as np
    >>> def my_func(a):
    ...     \"\"\"Average first and last element of a 1-D array\"\"\"
    ...     return (a[0] + a[-1]) * 0.5
    >>> b = np.array([[1,2,3], [4,5,6], [7,8,9]])
    >>> np.apply_along_axis(my_func, 0, b)
    array([4., 5., 6.])
    >>> np.apply_along_axis(my_func, 1, b)
    array([2.,  5.,  8.])

    For a function that returns a 1D array, the number of dimensions in
    `outarr` is the same as `arr`.

    >>> b = np.array([[8,1,7], [4,3,9], [5,2,6]])
    >>> np.apply_along_axis(sorted, 1, b)
    array([[1, 7, 8],
           [3, 4, 9],
           [2, 5, 6]])

    For a function that returns a higher dimensional array, those dimensions
    are inserted in place of the `axis` dimension.

    >>> b = np.array([[1,2,3], [4,5,6], [7,8,9]])
    >>> np.apply_along_axis(np.diag, -1, b)
    array([[[1, 0, 0],
            [0, 2, 0],
            [0, 0, 3]],
           [[4, 0, 0],
            [0, 5, 0],
            [0, 0, 6]],
           [[7, 0, 0],
            [0, 8, 0],
            [0, 0, 9]]])
    """
    # handle negative axes
    conv = _array_converter(arr)
    arr = conv[0]

    nd = arr.ndim
    axis = normalize_axis_index(axis, nd)

    # arr, with the iteration axis at the end
    in_dims = list(range(nd))
    inarr_view = transpose(arr, in_dims[:axis] + in_dims[axis+1:] + [axis])

    # compute indices for the iteration axes, and append a trailing ellipsis to
    # prevent 0d arrays decaying to scalars, which fixes gh-8642
    inds = ndindex(inarr_view.shape[:-1])
    inds = (ind + (Ellipsis,) for ind in inds)

    # invoke the function on the first item
    try:
        ind0 = next(inds)
    except StopIteration:
        raise ValueError(
            'Cannot apply_along_axis when any iteration dimensions are 0'
        ) from None
    res = asanyarray(func1d(inarr_view[ind0], *args, **kwargs))

    # build a buffer for storing evaluations of func1d.
    # remove the requested axis, and add the new ones on the end.
    # laid out so that each write is contiguous.
    # for a tuple index inds, buff[inds] = func1d(inarr_view[inds])
    if not isinstance(res, matrix):
        buff = zeros_like(res, shape=inarr_view.shape[:-1] + res.shape)
    else:
        # Matrices are nasty with reshaping, so do not preserve them here.
        buff = zeros(inarr_view.shape[:-1] + res.shape, dtype=res.dtype)

    # permutation of axes such that out = buff.transpose(buff_permute)
    buff_dims = list(range(buff.ndim))
    buff_permute = (
        buff_dims[0 : axis] +
        buff_dims[buff.ndim-res.ndim : buff.ndim] +
        buff_dims[axis : buff.ndim-res.ndim]
    )

    # save the first result, then compute and save all remaining results
    buff[ind0] = res
    for ind in inds:
        buff[ind] = asanyarray(func1d(inarr_view[ind], *args, **kwargs))

    res = transpose(buff, buff_permute)
    return conv.wrap(res)


def _apply_over_axes_dispatcher(func, a, axes):
    return (a,)


@array_function_dispatch(_apply_over_axes_dispatcher)
def apply_over_axes(func, a, axes):
    """
    Apply a function repeatedly over multiple axes.

    `func` is called as `res = func(a, axis)`, where `axis` is the first
    element of `axes`.  The result `res` of the function call must have
    either the same dimensions as `a` or one less dimension.  If `res`
    has one less dimension than `a`, a dimension is inserted before
    `axis`.  The call to `func` is then repeated for each axis in `axes`,
    with `res` as the first argument.

    Parameters
    ----------
    func : function
        This function must take two arguments, `func(a, axis)`.
    a : array_like
        Input array.
    axes : array_like
        Axes over which `func` is applied; the elements must be integers.

    Returns
    -------
    apply_over_axis : ndarray
        The output array.  The number of dimensions is the same as `a`,
        but the shape can be different.  This depends on whether `func`
        changes the shape of its output with respect to its input.

    See Also
    --------
    apply_along_axis :
        Apply a function to 1-D slices of an array along the given axis.

    Notes
    -----
    This function is equivalent to tuple axis arguments to reorderable ufuncs
    with keepdims=True. Tuple axis arguments to ufuncs have been available since
    version 1.7.0.

    Examples
    --------
    >>> import numpy as np
    >>> a = np.arange(24).reshape(2,3,4)
    >>> a
    array([[[ 0,  1,  2,  3],
            [ 4,  5,  6,  7],
            [ 8,  9, 10, 11]],
           [[12, 13, 14, 15],
            [16, 17, 18, 19],
            [20, 21, 22, 23]]])

    Sum over axes 0 and 2. The result has same number of dimensions
    as the original array:

    >>> np.apply_over_axes(np.sum, a, [0,2])
    array([[[ 60],
            [ 92],
            [124]]])

    Tuple axis arguments to ufuncs are equivalent:

    >>> np.sum(a, axis=(0,2), keepdims=True)
    array([[[ 60],
            [ 92],
            [124]]])

    """
    val = asarray(a)
    N = a.ndim
    if array(axes).ndim == 0:
        axes = (axes,)
    for axis in axes:
        if axis < 0:
            axis = N + axis
        args = (val, axis)
        res = func(*args)
        if res.ndim == val.ndim:
            val = res
        else:
            res = expand_dims(res, axis)
            if res.ndim == val.ndim:
                val = res
            else:
                raise ValueError("function is not returning "
                                 "an array of the correct shape")
    return val


def _expand_dims_dispatcher(a, axis):
    return (a,)


@array_function_dispatch(_expand_dims_dispatcher)
def expand_dims(a, axis):
    """
    Expand the shape of an array.

    Insert a new axis that will appear at the `axis` position in the expanded
    array shape.

    Parameters
    ----------
    a : array_like
        Input array.
    axis : int or tuple of ints
        Position in the expanded axes where the new axis (or axes) is placed.

        .. deprecated:: 1.13.0
            Passing an axis where ``axis > a.ndim`` will be treated as
            ``axis == a.ndim``, and passing ``axis < -a.ndim - 1`` will
            be treated as ``axis == 0``. This behavior is deprecated.

    Returns
    -------
    result : ndarray
        View of `a` with the number of dimensions increased.

    See Also
    --------
    squeeze : The inverse operation, removing singleton dimensions
    reshape : Insert, remove, and combine dimensions, and resize existing ones
    atleast_1d, atleast_2d, atleast_3d

    Examples
    --------
    >>> import numpy as np
    >>> x = np.array([1, 2])
    >>> x.shape
    (2,)

    The following is equivalent to ``x[np.newaxis, :]`` or ``x[np.newaxis]``:

    >>> y = np.expand_dims(x, axis=0)
    >>> y
    array([[1, 2]])
    >>> y.shape
    (1, 2)

    The following is equivalent to ``x[:, np.newaxis]``:

    >>> y = np.expand_dims(x, axis=1)
    >>> y
    array([[1],
           [2]])
    >>> y.shape
    (2, 1)

    ``axis`` may also be a tuple:

    >>> y = np.expand_dims(x, axis=(0, 1))
    >>> y
    array([[[1, 2]]])

    >>> y = np.expand_dims(x, axis=(2, 0))
    >>> y
    array([[[1],
            [2]]])

    Note that some examples may use ``None`` instead of ``np.newaxis``.  These
    are the same objects:

    >>> np.newaxis is None
    True

    """
    if isinstance(a, matrix):
        a = asarray(a)
    else:
        a = asanyarray(a)

    if type(axis) not in (tuple, list):
        axis = (axis,)

    out_ndim = len(axis) + a.ndim
    axis = normalize_axis_tuple(axis, out_ndim)

    shape_it = iter(a.shape)
    shape = [1 if ax in axis else next(shape_it) for ax in range(out_ndim)]

    return a.reshape(shape)


# NOTE: Remove once deprecation period passes
@set_module("numpy")
def row_stack(tup, *, dtype=None, casting="same_kind"):
    # Deprecated in NumPy 2.0, 2023-08-18
    warnings.warn(
        "`row_stack` alias is deprecated. "
        "Use `np.vstack` directly.",
        DeprecationWarning,
        stacklevel=2
    )
    return vstack(tup, dtype=dtype, casting=casting)


row_stack.__doc__ = vstack.__doc__


def _column_stack_dispatcher(tup):
    return _arrays_for_stack_dispatcher(tup)


@array_function_dispatch(_column_stack_dispatcher)
def column_stack(tup):
    """
    Stack 1-D arrays as columns into a 2-D array.

    Take a sequence of 1-D arrays and stack them as columns
    to make a single 2-D array. 2-D arrays are stacked as-is,
    just like with `hstack`.  1-D arrays are turned into 2-D columns
    first.

    Parameters
    ----------
    tup : sequence of 1-D or 2-D arrays.
        Arrays to stack. All of them must have the same first dimension.

    Returns
    -------
    stacked : 2-D array
        The array formed by stacking the given arrays.

    See Also
    --------
    stack, hstack, vstack, concatenate

    Examples
    --------
    >>> import numpy as np
    >>> a = np.array((1,2,3))
    >>> b = np.array((2,3,4))
    >>> np.column_stack((a,b))
    array([[1, 2],
           [2, 3],
           [3, 4]])

    """
    arrays = []
    for v in tup:
        arr = asanyarray(v)
        if arr.ndim < 2:
            arr = array(arr, copy=None, subok=True, ndmin=2).T
        arrays.append(arr)
    return _nx.concatenate(arrays, 1)


def _dstack_dispatcher(tup):
    return _arrays_for_stack_dispatcher(tup)


@array_function_dispatch(_dstack_dispatcher)
def dstack(tup):
    """
    Stack arrays in sequence depth wise (along third axis).

    This is equivalent to concatenation along the third axis after 2-D arrays
    of shape `(M,N)` have been reshaped to `(M,N,1)` and 1-D arrays of shape
    `(N,)` have been reshaped to `(1,N,1)`. Rebuilds arrays divided by
    `dsplit`.

    This function makes most sense for arrays with up to 3 dimensions. For
    instance, for pixel-data with a height (first axis), width (second axis),
    and r/g/b channels (third axis). The functions `concatenate`, `stack` and
    `block` provide more general stacking and concatenation operations.

    Parameters
    ----------
    tup : sequence of arrays
        The arrays must have the same shape along all but the third axis.
        1-D or 2-D arrays must have the same shape.

    Returns
    -------
    stacked : ndarray
        The array formed by stacking the given arrays, will be at least 3-D.

    See Also
    --------
    concatenate : Join a sequence of arrays along an existing axis.
    stack : Join a sequence of arrays along a new axis.
    block : Assemble an nd-array from nested lists of blocks.
    vstack : Stack arrays in sequence vertically (row wise).
    hstack : Stack arrays in sequence horizontally (column wise).
    column_stack : Stack 1-D arrays as columns into a 2-D array.
    dsplit : Split array along third axis.

    Examples
    --------
    >>> import numpy as np
    >>> a = np.array((1,2,3))
    >>> b = np.array((2,3,4))
    >>> np.dstack((a,b))
    array([[[1, 2],
            [2, 3],
            [3, 4]]])

    >>> a = np.array([[1],[2],[3]])
    >>> b = np.array([[2],[3],[4]])
    >>> np.dstack((a,b))
    array([[[1, 2]],
           [[2, 3]],
           [[3, 4]]])

    """
    arrs = atleast_3d(*tup)
    if not isinstance(arrs, tuple):
        arrs = (arrs,)
    return _nx.concatenate(arrs, 2)


def _replace_zero_by_x_arrays(sub_arys):
    for i in range(len(sub_arys)):
        if _nx.ndim(sub_arys[i]) == 0:
            sub_arys[i] = _nx.empty(0, dtype=sub_arys[i].dtype)
        elif _nx.sometrue(_nx.equal(_nx.shape(sub_arys[i]), 0)):
            sub_arys[i] = _nx.empty(0, dtype=sub_arys[i].dtype)
    return sub_arys


def _array_split_dispatcher(ary, indices_or_sections, axis=None):
    return (ary, indices_or_sections)


@array_function_dispatch(_array_split_dispatcher)
def array_split(ary, indices_or_sections, axis=0):
    """
    Split an array into multiple sub-arrays.

    Please refer to the ``split`` documentation.  The only difference
    between these functions is that ``array_split`` allows
    `indices_or_sections` to be an integer that does *not* equally
    divide the axis. For an array of length l that should be split
    into n sections, it returns l % n sub-arrays of size l//n + 1
    and the rest of size l//n.

    See Also
    --------
    split : Split array into multiple sub-arrays of equal size.

    Examples
    --------
    >>> import numpy as np
    >>> x = np.arange(8.0)
    >>> np.array_split(x, 3)
    [array([0.,  1.,  2.]), array([3.,  4.,  5.]), array([6.,  7.])]

    >>> x = np.arange(9)
    >>> np.array_split(x, 4)
    [array([0, 1, 2]), array([3, 4]), array([5, 6]), array([7, 8])]

    """
    try:
        Ntotal = ary.shape[axis]
    except AttributeError:
        Ntotal = len(ary)
    try:
        # handle array case.
        Nsections = len(indices_or_sections) + 1
        div_points = [0] + list(indices_or_sections) + [Ntotal]
    except TypeError:
        # indices_or_sections is a scalar, not an array.
        Nsections = int(indices_or_sections)
        if Nsections <= 0:
            raise ValueError('number sections must be larger than 0.') from None
        Neach_section, extras = divmod(Ntotal, Nsections)
        section_sizes = ([0] +
                         extras * [Neach_section+1] +
                         (Nsections-extras) * [Neach_section])
        div_points = _nx.array(section_sizes, dtype=_nx.intp).cumsum()

    sub_arys = []
    sary = _nx.swapaxes(ary, axis, 0)
    for i in range(Nsections):
        st = div_points[i]
        end = div_points[i + 1]
        sub_arys.append(_nx.swapaxes(sary[st:end], axis, 0))

    return sub_arys


def _split_dispatcher(ary, indices_or_sections, axis=None):
    return (ary, indices_or_sections)


@array_function_dispatch(_split_dispatcher)
def split(ary, indices_or_sections, axis=0):
    """
    Split an array into multiple sub-arrays as views into `ary`.

    Parameters
    ----------
    ary : ndarray
        Array to be divided into sub-arrays.
    indices_or_sections : int or 1-D array
        If `indices_or_sections` is an integer, N, the array will be divided
        into N equal arrays along `axis`.  If such a split is not possible,
        an error is raised.

        If `indices_or_sections` is a 1-D array of sorted integers, the entries
        indicate where along `axis` the array is split.  For example,
        ``[2, 3]`` would, for ``axis=0``, result in

        - ary[:2]
        - ary[2:3]
        - ary[3:]

        If an index exceeds the dimension of the array along `axis`,
        an empty sub-array is returned correspondingly.
    axis : int, optional
        The axis along which to split, default is 0.

    Returns
    -------
    sub-arrays : list of ndarrays
        A list of sub-arrays as views into `ary`.

    Raises
    ------
    ValueError
        If `indices_or_sections` is given as an integer, but
        a split does not result in equal division.

    See Also
    --------
    array_split : Split an array into multiple sub-arrays of equal or
                  near-equal size.  Does not raise an exception if
                  an equal division cannot be made.
    hsplit : Split array into multiple sub-arrays horizontally (column-wise).
    vsplit : Split array into multiple sub-arrays vertically (row wise).
    dsplit : Split array into multiple sub-arrays along the 3rd axis (depth).
    concatenate : Join a sequence of arrays along an existing axis.
    stack : Join a sequence of arrays along a new axis.
    hstack : Stack arrays in sequence horizontally (column wise).
    vstack : Stack arrays in sequence vertically (row wise).
    dstack : Stack arrays in sequence depth wise (along third dimension).

    Examples
    --------
    >>> import numpy as np
    >>> x = np.arange(9.0)
    >>> np.split(x, 3)
    [array([0.,  1.,  2.]), array([3.,  4.,  5.]), array([6.,  7.,  8.])]

    >>> x = np.arange(8.0)
    >>> np.split(x, [3, 5, 6, 10])
    [array([0.,  1.,  2.]),
     array([3.,  4.]),
     array([5.]),
     array([6.,  7.]),
     array([], dtype=float64)]

    """
    try:
        len(indices_or_sections)
    except TypeError:
        sections = indices_or_sections
        N = ary.shape[axis]
        if N % sections:
            raise ValueError(
                'array split does not result in an equal division') from None
    return array_split(ary, indices_or_sections, axis)


def _hvdsplit_dispatcher(ary, indices_or_sections):
    return (ary, indices_or_sections)


@array_function_dispatch(_hvdsplit_dispatcher)
def hsplit(ary, indices_or_sections):
    """
    Split an array into multiple sub-arrays horizontally (column-wise).

    Please refer to the `split` documentation.  `hsplit` is equivalent
    to `split` with ``axis=1``, the array is always split along the second
    axis except for 1-D arrays, where it is split at ``axis=0``.

    See Also
    --------
    split : Split an array into multiple sub-arrays of equal size.

    Examples
    --------
    >>> import numpy as np
    >>> x = np.arange(16.0).reshape(4, 4)
    >>> x
    array([[ 0.,   1.,   2.,   3.],
           [ 4.,   5.,   6.,   7.],
           [ 8.,   9.,  10.,  11.],
           [12.,  13.,  14.,  15.]])
    >>> np.hsplit(x, 2)
    [array([[  0.,   1.],
           [  4.,   5.],
           [  8.,   9.],
           [12.,  13.]]),
     array([[  2.,   3.],
           [  6.,   7.],
           [10.,  11.],
           [14.,  15.]])]
    >>> np.hsplit(x, np.array([3, 6]))
    [array([[ 0.,   1.,   2.],
           [ 4.,   5.,   6.],
           [ 8.,   9.,  10.],
           [12.,  13.,  14.]]),
     array([[ 3.],
           [ 7.],
           [11.],
           [15.]]),
     array([], shape=(4, 0), dtype=float64)]

    With a higher dimensional array the split is still along the second axis.

    >>> x = np.arange(8.0).reshape(2, 2, 2)
    >>> x
    array([[[0.,  1.],
            [2.,  3.]],
           [[4.,  5.],
            [6.,  7.]]])
    >>> np.hsplit(x, 2)
    [array([[[0.,  1.]],
           [[4.,  5.]]]),
     array([[[2.,  3.]],
           [[6.,  7.]]])]

    With a 1-D array, the split is along axis 0.

    >>> x = np.array([0, 1, 2, 3, 4, 5])
    >>> np.hsplit(x, 2)
    [array([0, 1, 2]), array([3, 4, 5])]

    """
    if _nx.ndim(ary) == 0:
        raise ValueError('hsplit only works on arrays of 1 or more dimensions')
    if ary.ndim > 1:
        return split(ary, indices_or_sections, 1)
    else:
        return split(ary, indices_or_sections, 0)


@array_function_dispatch(_hvdsplit_dispatcher)
def vsplit(ary, indices_or_sections):
    """
    Split an array into multiple sub-arrays vertically (row-wise).

    Please refer to the ``split`` documentation.  ``vsplit`` is equivalent
    to ``split`` with `axis=0` (default), the array is always split along the
    first axis regardless of the array dimension.

    See Also
    --------
    split : Split an array into multiple sub-arrays of equal size.

    Examples
    --------
    >>> import numpy as np
    >>> x = np.arange(16.0).reshape(4, 4)
    >>> x
    array([[ 0.,   1.,   2.,   3.],
           [ 4.,   5.,   6.,   7.],
           [ 8.,   9.,  10.,  11.],
           [12.,  13.,  14.,  15.]])
    >>> np.vsplit(x, 2)
    [array([[0., 1., 2., 3.],
            [4., 5., 6., 7.]]),
     array([[ 8.,  9., 10., 11.],
            [12., 13., 14., 15.]])]
    >>> np.vsplit(x, np.array([3, 6]))
    [array([[ 0.,  1.,  2.,  3.],
            [ 4.,  5.,  6.,  7.],
            [ 8.,  9., 10., 11.]]),
     array([[12., 13., 14., 15.]]),
     array([], shape=(0, 4), dtype=float64)]

    With a higher dimensional array the split is still along the first axis.

    >>> x = np.arange(8.0).reshape(2, 2, 2)
    >>> x
    array([[[0.,  1.],
            [2.,  3.]],
           [[4.,  5.],
            [6.,  7.]]])
    >>> np.vsplit(x, 2)
    [array([[[0., 1.],
             [2., 3.]]]),
     array([[[4., 5.],
             [6., 7.]]])]

    """
    if _nx.ndim(ary) < 2:
        raise ValueError('vsplit only works on arrays of 2 or more dimensions')
    return split(ary, indices_or_sections, 0)


@array_function_dispatch(_hvdsplit_dispatcher)
def dsplit(ary, indices_or_sections):
    """
    Split array into multiple sub-arrays along the 3rd axis (depth).

    Please refer to the `split` documentation.  `dsplit` is equivalent
    to `split` with ``axis=2``, the array is always split along the third
    axis provided the array dimension is greater than or equal to 3.

    See Also
    --------
    split : Split an array into multiple sub-arrays of equal size.

    Examples
    --------
    >>> import numpy as np
    >>> x = np.arange(16.0).reshape(2, 2, 4)
    >>> x
    array([[[ 0.,   1.,   2.,   3.],
            [ 4.,   5.,   6.,   7.]],
           [[ 8.,   9.,  10.,  11.],
            [12.,  13.,  14.,  15.]]])
    >>> np.dsplit(x, 2)
    [array([[[ 0.,  1.],
            [ 4.,  5.]],
           [[ 8.,  9.],
            [12., 13.]]]), array([[[ 2.,  3.],
            [ 6.,  7.]],
           [[10., 11.],
            [14., 15.]]])]
    >>> np.dsplit(x, np.array([3, 6]))
    [array([[[ 0.,   1.,   2.],
            [ 4.,   5.,   6.]],
           [[ 8.,   9.,  10.],
            [12.,  13.,  14.]]]),
     array([[[ 3.],
            [ 7.]],
           [[11.],
            [15.]]]),
    array([], shape=(2, 2, 0), dtype=float64)]
    """
    if _nx.ndim(ary) < 3:
        raise ValueError('dsplit only works on arrays of 3 or more dimensions')
    return split(ary, indices_or_sections, 2)


def get_array_wrap(*args):
    """Find the wrapper for the array with the highest priority.

    In case of ties, leftmost wins. If no wrapper is found, return None.

    .. deprecated:: 2.0
    """

    # Deprecated in NumPy 2.0, 2023-07-11
    warnings.warn(
        "`get_array_wrap` is deprecated. "
        "(deprecated in NumPy 2.0)",
        DeprecationWarning,
        stacklevel=2
    )

    wrappers = sorted((getattr(x, '__array_priority__', 0), -i,
                 x.__array_wrap__) for i, x in enumerate(args)
                                   if hasattr(x, '__array_wrap__'))
    if wrappers:
        return wrappers[-1][-1]
    return None


def _kron_dispatcher(a, b):
    return (a, b)


@array_function_dispatch(_kron_dispatcher)
def kron(a, b):
    """
    Kronecker product of two arrays.

    Computes the Kronecker product, a composite array made of blocks of the
    second array scaled by the first.

    Parameters
    ----------
    a, b : array_like

    Returns
    -------
    out : ndarray

    See Also
    --------
    outer : The outer product

    Notes
    -----
    The function assumes that the number of dimensions of `a` and `b`
    are the same, if necessary prepending the smallest with ones.
    If ``a.shape = (r0,r1,..,rN)`` and ``b.shape = (s0,s1,...,sN)``,
    the Kronecker product has shape ``(r0*s0, r1*s1, ..., rN*SN)``.
    The elements are products of elements from `a` and `b`, organized
    explicitly by::

        kron(a,b)[k0,k1,...,kN] = a[i0,i1,...,iN] * b[j0,j1,...,jN]

    where::

        kt = it * st + jt,  t = 0,...,N

    In the common 2-D case (N=1), the block structure can be visualized::

        [[ a[0,0]*b,   a[0,1]*b,  ... , a[0,-1]*b  ],
         [  ...                              ...   ],
         [ a[-1,0]*b,  a[-1,1]*b, ... , a[-1,-1]*b ]]


    Examples
    --------
    >>> import numpy as np
    >>> np.kron([1,10,100], [5,6,7])
    array([  5,   6,   7, ..., 500, 600, 700])
    >>> np.kron([5,6,7], [1,10,100])
    array([  5,  50, 500, ...,   7,  70, 700])

    >>> np.kron(np.eye(2), np.ones((2,2)))
    array([[1.,  1.,  0.,  0.],
           [1.,  1.,  0.,  0.],
           [0.,  0.,  1.,  1.],
           [0.,  0.,  1.,  1.]])

    >>> a = np.arange(100).reshape((2,5,2,5))
    >>> b = np.arange(24).reshape((2,3,4))
    >>> c = np.kron(a,b)
    >>> c.shape
    (2, 10, 6, 20)
    >>> I = (1,3,0,2)
    >>> J = (0,2,1)
    >>> J1 = (0,) + J             # extend to ndim=4
    >>> S1 = (1,) + b.shape
    >>> K = tuple(np.array(I) * np.array(S1) + np.array(J1))
    >>> c[K] == a[I]*b[J]
    True

    """
    # Working:
    # 1. Equalise the shapes by prepending smaller array with 1s
    # 2. Expand shapes of both the arrays by adding new axes at
    #    odd positions for 1st array and even positions for 2nd
    # 3. Compute the product of the modified array
    # 4. The inner most array elements now contain the rows of
    #    the Kronecker product
    # 5. Reshape the result to kron's shape, which is same as
    #    product of shapes of the two arrays.
    b = asanyarray(b)
    a = array(a, copy=None, subok=True, ndmin=b.ndim)
    is_any_mat = isinstance(a, matrix) or isinstance(b, matrix)
    ndb, nda = b.ndim, a.ndim
    nd = max(ndb, nda)

    if (nda == 0 or ndb == 0):
        return _nx.multiply(a, b)

    as_ = a.shape
    bs = b.shape
    if not a.flags.contiguous:
        a = reshape(a, as_)
    if not b.flags.contiguous:
        b = reshape(b, bs)

    # Equalise the shapes by prepending smaller one with 1s
    as_ = (1,)*max(0, ndb-nda) + as_
    bs = (1,)*max(0, nda-ndb) + bs

    # Insert empty dimensions
    a_arr = expand_dims(a, axis=tuple(range(ndb-nda)))
    b_arr = expand_dims(b, axis=tuple(range(nda-ndb)))

    # Compute the product
    a_arr = expand_dims(a_arr, axis=tuple(range(1, nd*2, 2)))
    b_arr = expand_dims(b_arr, axis=tuple(range(0, nd*2, 2)))
    # In case of `mat`, convert result to `array`
    result = _nx.multiply(a_arr, b_arr, subok=(not is_any_mat))

    # Reshape back
    result = result.reshape(_nx.multiply(as_, bs))

    return result if not is_any_mat else matrix(result, copy=False)


def _tile_dispatcher(A, reps):
    return (A, reps)


@array_function_dispatch(_tile_dispatcher)
def tile(A, reps):
    """
    Construct an array by repeating A the number of times given by reps.

    If `reps` has length ``d``, the result will have dimension of
    ``max(d, A.ndim)``.

    If ``A.ndim < d``, `A` is promoted to be d-dimensional by prepending new
    axes. So a shape (3,) array is promoted to (1, 3) for 2-D replication,
    or shape (1, 1, 3) for 3-D replication. If this is not the desired
    behavior, promote `A` to d-dimensions manually before calling this
    function.

    If ``A.ndim > d``, `reps` is promoted to `A`.ndim by prepending 1's to it.
    Thus for an `A` of shape (2, 3, 4, 5), a `reps` of (2, 2) is treated as
    (1, 1, 2, 2).

    Note : Although tile may be used for broadcasting, it is strongly
    recommended to use numpy's broadcasting operations and functions.

    Parameters
    ----------
    A : array_like
        The input array.
    reps : array_like
        The number of repetitions of `A` along each axis.

    Returns
    -------
    c : ndarray
        The tiled output array.

    See Also
    --------
    repeat : Repeat elements of an array.
    broadcast_to : Broadcast an array to a new shape

    Examples
    --------
    >>> import numpy as np
    >>> a = np.array([0, 1, 2])
    >>> np.tile(a, 2)
    array([0, 1, 2, 0, 1, 2])
    >>> np.tile(a, (2, 2))
    array([[0, 1, 2, 0, 1, 2],
           [0, 1, 2, 0, 1, 2]])
    >>> np.tile(a, (2, 1, 2))
    array([[[0, 1, 2, 0, 1, 2]],
           [[0, 1, 2, 0, 1, 2]]])

    >>> b = np.array([[1, 2], [3, 4]])
    >>> np.tile(b, 2)
    array([[1, 2, 1, 2],
           [3, 4, 3, 4]])
    >>> np.tile(b, (2, 1))
    array([[1, 2],
           [3, 4],
           [1, 2],
           [3, 4]])

    >>> c = np.array([1,2,3,4])
    >>> np.tile(c,(4,1))
    array([[1, 2, 3, 4],
           [1, 2, 3, 4],
           [1, 2, 3, 4],
           [1, 2, 3, 4]])
    """
    try:
        tup = tuple(reps)
    except TypeError:
        tup = (reps,)
    d = len(tup)
    if all(x == 1 for x in tup) and isinstance(A, _nx.ndarray):
        # Fixes the problem that the function does not make a copy if A is a
        # numpy array and the repetitions are 1 in all dimensions
        return _nx.array(A, copy=True, subok=True, ndmin=d)
    else:
        # Note that no copy of zero-sized arrays is made. However since they
        # have no data there is no risk of an inadvertent overwrite.
        c = _nx.array(A, copy=None, subok=True, ndmin=d)
    if (d < c.ndim):
        tup = (1,)*(c.ndim-d) + tup
    shape_out = tuple(s*t for s, t in zip(c.shape, tup))
    n = c.size
    if n > 0:
        for dim_in, nrep in zip(c.shape, tup):
            if nrep != 1:
                c = c.reshape(-1, n).repeat(nrep, 0)
            n //= dim_in
    return c.reshape(shape_out)
```
