## Supplementary software v0.2.1 for "Virtual control arms for paediatric myopia trials: external validation of axial-elongation models": _shape_base_impl.pyi

```
from collections.abc import Callable, Sequence
from typing import (
    TypeVar,
    Any,
    overload,
    SupportsIndex,
    Protocol,
    ParamSpec,
    Concatenate,
    type_check_only,
)

from typing_extensions import deprecated

import numpy as np
from numpy import _CastingKind, generic, integer, ufunc, unsignedinteger, signedinteger, floating, complexfloating, object_
from numpy._typing import (
    ArrayLike,
    DTypeLike,
    NDArray,
    _ShapeLike,
    _ArrayLike,
    _ArrayLikeBool_co,
    _ArrayLikeUInt_co,
    _ArrayLikeInt_co,
    _ArrayLikeFloat_co,
    _ArrayLikeComplex_co,
    _ArrayLikeObject_co,
)

__all__ = [
    "column_stack",
    "row_stack",
    "dstack",
    "array_split",
    "split",
    "hsplit",
    "vsplit",
    "dsplit",
    "apply_over_axes",
    "expand_dims",
    "apply_along_axis",
    "kron",
    "tile",
    "take_along_axis",
    "put_along_axis",
]

_P = ParamSpec("_P")
_SCT = TypeVar("_SCT", bound=generic)

# Signature of `__array_wrap__`
@type_check_only
class _ArrayWrap(Protocol):
    def __call__(
        self,
        array: NDArray[Any],
        context: None | tuple[ufunc, tuple[Any, ...], int] = ...,
        return_scalar: bool = ...,
        /,
    ) -> Any: ...

@type_check_only
class _SupportsArrayWrap(Protocol):
    @property
    def __array_wrap__(self) -> _ArrayWrap: ...

###

def take_along_axis(
    arr: _SCT | NDArray[_SCT],
    indices: NDArray[integer[Any]],
    axis: None | int,
) -> NDArray[_SCT]: ...

def put_along_axis(
    arr: NDArray[_SCT],
    indices: NDArray[integer[Any]],
    values: ArrayLike,
    axis: None | int,
) -> None: ...

@overload
def apply_along_axis(
    func1d: Callable[Concatenate[NDArray[Any], _P], _ArrayLike[_SCT]],
    axis: SupportsIndex,
    arr: ArrayLike,
    *args: _P.args,
    **kwargs: _P.kwargs,
) -> NDArray[_SCT]: ...
@overload
def apply_along_axis(
    func1d: Callable[Concatenate[NDArray[Any], _P], Any],
    axis: SupportsIndex,
    arr: ArrayLike,
    *args: _P.args,
    **kwargs: _P.kwargs,
) -> NDArray[Any]: ...

def apply_over_axes(
    func: Callable[[NDArray[Any], int], NDArray[_SCT]],
    a: ArrayLike,
    axes: int | Sequence[int],
) -> NDArray[_SCT]: ...

@overload
def expand_dims(
    a: _ArrayLike[_SCT],
    axis: _ShapeLike,
) -> NDArray[_SCT]: ...
@overload
def expand_dims(
    a: ArrayLike,
    axis: _ShapeLike,
) -> NDArray[Any]: ...

# Deprecated in NumPy 2.0, 2023-08-18
@deprecated("`row_stack` alias is deprecated. Use `np.vstack` directly.")
def row_stack(
    tup: Sequence[ArrayLike],
    *,
    dtype: DTypeLike | None = None,
    casting: _CastingKind = "same_kind",
) -> NDArray[Any]: ...

#
@overload
def column_stack(tup: Sequence[_ArrayLike[_SCT]]) -> NDArray[_SCT]: ...
@overload
def column_stack(tup: Sequence[ArrayLike]) -> NDArray[Any]: ...

@overload
def dstack(tup: Sequence[_ArrayLike[_SCT]]) -> NDArray[_SCT]: ...
@overload
def dstack(tup: Sequence[ArrayLike]) -> NDArray[Any]: ...

@overload
def array_split(
    ary: _ArrayLike[_SCT],
    indices_or_sections: _ShapeLike,
    axis: SupportsIndex = ...,
) -> list[NDArray[_SCT]]: ...
@overload
def array_split(
    ary: ArrayLike,
    indices_or_sections: _ShapeLike,
    axis: SupportsIndex = ...,
) -> list[NDArray[Any]]: ...

@overload
def split(
    ary: _ArrayLike[_SCT],
    indices_or_sections: _ShapeLike,
    axis: SupportsIndex = ...,
) -> list[NDArray[_SCT]]: ...
@overload
def split(
    ary: ArrayLike,
    indices_or_sections: _ShapeLike,
    axis: SupportsIndex = ...,
) -> list[NDArray[Any]]: ...

@overload
def hsplit(
    ary: _ArrayLike[_SCT],
    indices_or_sections: _ShapeLike,
) -> list[NDArray[_SCT]]: ...
@overload
def hsplit(
    ary: ArrayLike,
    indices_or_sections: _ShapeLike,
) -> list[NDArray[Any]]: ...

@overload
def vsplit(
    ary: _ArrayLike[_SCT],
    indices_or_sections: _ShapeLike,
) -> list[NDArray[_SCT]]: ...
@overload
def vsplit(
    ary: ArrayLike,
    indices_or_sections: _ShapeLike,
) -> list[NDArray[Any]]: ...

@overload
def dsplit(
    ary: _ArrayLike[_SCT],
    indices_or_sections: _ShapeLike,
) -> list[NDArray[_SCT]]: ...
@overload
def dsplit(
    ary: ArrayLike,
    indices_or_sections: _ShapeLike,
) -> list[NDArray[Any]]: ...

@overload
def get_array_wrap(*args: _SupportsArrayWrap) -> _ArrayWrap: ...
@overload
def get_array_wrap(*args: object) -> None | _ArrayWrap: ...

@overload
def kron(a: _ArrayLikeBool_co, b: _ArrayLikeBool_co) -> NDArray[np.bool]: ...  # type: ignore[misc]
@overload
def kron(a: _ArrayLikeUInt_co, b: _ArrayLikeUInt_co) -> NDArray[unsignedinteger[Any]]: ...  # type: ignore[misc]
@overload
def kron(a: _ArrayLikeInt_co, b: _ArrayLikeInt_co) -> NDArray[signedinteger[Any]]: ...  # type: ignore[misc]
@overload
def kron(a: _ArrayLikeFloat_co, b: _ArrayLikeFloat_co) -> NDArray[floating[Any]]: ...  # type: ignore[misc]
@overload
def kron(a: _ArrayLikeComplex_co, b: _ArrayLikeComplex_co) -> NDArray[complexfloating[Any, Any]]: ...
@overload
def kron(a: _ArrayLikeObject_co, b: Any) -> NDArray[object_]: ...
@overload
def kron(a: Any, b: _ArrayLikeObject_co) -> NDArray[object_]: ...

@overload
def tile(
    A: _ArrayLike[_SCT],
    reps: int | Sequence[int],
) -> NDArray[_SCT]: ...
@overload
def tile(
    A: ArrayLike,
    reps: int | Sequence[int],
) -> NDArray[Any]: ...
```
