## Supplementary software v0.2.1 for "Virtual control arms for paediatric myopia trials: external validation of axial-elongation models": _stride_tricks_impl.py

```
"""
Utilities that manipulate strides to achieve desirable effects.

An explanation of strides can be found in the :ref:`arrays.ndarray`.

"""
import numpy as np
from numpy._core.numeric import normalize_axis_tuple
from numpy._core.overrides import array_function_dispatch, set_module

__all__ = ['broadcast_to', 'broadcast_arrays', 'broadcast_shapes']


class DummyArray:
    """Dummy object that just exists to hang __array_interface__ dictionaries
    and possibly keep alive a reference to a base array.
    """

    def __init__(self, interface, base=None):
        self.__array_interface__ = interface
        self.base = base


def _maybe_view_as_subclass(original_array, new_array):
    if type(original_array) is not type(new_array):
        # if input was an ndarray subclass and subclasses were OK,
        # then view the result as that subclass.
        new_array = new_array.view(type=type(original_array))
        # Since we have done something akin to a view from original_array, we
        # should let the subclass finalize (if it has it implemented, i.e., is
        # not None).
        if new_array.__array_finalize__:
            new_array.__array_finalize__(original_array)
    return new_array


@set_module("numpy.lib.stride_tricks")
def as_strided(x, shape=None, strides=None, subok=False, writeable=True):
    """
    Create a view into the array with the given shape and strides.

    .. warning:: This function has to be used with extreme care, see notes.

    Parameters
    ----------
    x : ndarray
        Array to create a new.
    shape : sequence of int, optional
        The shape of the new array. Defaults to ``x.shape``.
    strides : sequence of int, optional
        The strides of the new array. Defaults to ``x.strides``.
    subok : bool, optional
        If True, subclasses are preserved.
    writeable : bool, optional
        If set to False, the returned array will always be readonly.
        Otherwise it will be writable if the original array was. It
        is advisable to set this to False if possible (see Notes).

    Returns
    -------
    view : ndarray

    See also
    --------
    broadcast_to : broadcast an array to a given shape.
    reshape : reshape an array.
    lib.stride_tricks.sliding_window_view :
        userfriendly and safe function for a creation of sliding window views.

    Notes
    -----
    ``as_strided`` creates a view into the array given the exact strides
    and shape. This means it manipulates the internal data structure of
    ndarray and, if done incorrectly, the array elements can point to
    invalid memory and can corrupt results or crash your program.
    It is advisable to always use the original ``x.strides`` when
    calculating new strides to avoid reliance on a contiguous memory
    layout.

    Furthermore, arrays created with this function often contain self
    overlapping memory, so that two elements are identical.
    Vectorized write operations on such arrays will typically be
    unpredictable. They may even give different results for small, large,
    or transposed arrays.

    Since writing to these arrays has to be tested and done with great
    care, you may want to use ``writeable=False`` to avoid accidental write
    operations.

    For these reasons it is advisable to avoid ``as_strided`` when
    possible.
    """
    # first convert input to array, possibly keeping subclass
    x = np.array(x, copy=None, subok=subok)
    interface = dict(x.__array_interface__)
    if shape is not None:
        interface['shape'] = tuple(shape)
    if strides is not None:
        interface['strides'] = tuple(strides)

    array = np.asarray(DummyArray(interface, base=x))
    # The route via `__interface__` does not preserve structured
    # dtypes. Since dtype should remain unchanged, we set it explicitly.
    array.dtype = x.dtype

    view = _maybe_view_as_subclass(x, array)

    if view.flags.writeable and not writeable:
        view.flags.writeable = False

    return view


def _sliding_window_view_dispatcher(x, window_shape, axis=None, *,
                                    subok=None, writeable=None):
    return (x,)


@array_function_dispatch(
    _sliding_window_view_dispatcher, module="numpy.lib.stride_tricks"
)
def sliding_window_view(x, window_shape, axis=None, *,
                        subok=False, writeable=False):
    """
    Create a sliding window view into the array with the given window shape.

    Also known as rolling or moving window, the window slides across all
    dimensions of the array and extracts subsets of the array at all window
    positions.

    .. versionadded:: 1.20.0

    Parameters
    ----------
    x : array_like
        Array to create the sliding window view from.
    window_shape : int or tuple of int
        Size of window over each axis that takes part in the sliding window.
        If `axis` is not present, must have same length as the number of input
        array dimensions. Single integers `i` are treated as if they were the
        tuple `(i,)`.
    axis : int or tuple of int, optional
        Axis or axes along which the sliding window is applied.
        By default, the sliding window is applied to all axes and
        `window_shape[i]` will refer to axis `i` of `x`.
        If `axis` is given as a `tuple of int`, `window_shape[i]` will refer to
        the axis `axis[i]` of `x`.
        Single integers `i` are treated as if they were the tuple `(i,)`.
    subok : bool, optional
        If True, sub-classes will be passed-through, otherwise the returned
        array will be forced to be a base-class array (default).
    writeable : bool, optional
        When true, allow writing to the returned view. The default is false,
        as this should be used with caution: the returned view contains the
        same memory location multiple times, so writing to one location will
        cause others to change.

    Returns
    -------
    view : ndarray
        Sliding window view of the array. The sliding window dimensions are
        inserted at the end, and the original dimensions are trimmed as
        required by the size of the sliding window.
        That is, ``view.shape = x_shape_trimmed + window_shape``, where
        ``x_shape_trimmed`` is ``x.shape`` with every entry reduced by one less
        than the corresponding window size.

    See Also
    --------
    lib.stride_tricks.as_strided: A lower-level and less safe routine for
        creating arbitrary views from custom shape and strides.
    broadcast_to: broadcast an array to a given shape.

    Notes
    -----
    For many applications using a sliding window view can be convenient, but
    potentially very slow. Often specialized solutions exist, for example:

    - `scipy.signal.fftconvolve`

    - filtering functions in `scipy.ndimage`

    - moving window functions provided by
      `bottleneck <https://github.com/pydata/bottleneck>`_.

    As a rough estimate, a sliding window approach with an input size of `N`
    and a window size of `W` will scale as `O(N*W)` where frequently a special
    algorithm can achieve `O(N)`. That means that the sliding window variant
    for a window size of 100 can be a 100 times slower than a more specialized
    version.

    Nevertheless, for small window sizes, when no custom algorithm exists, or
    as a prototyping and developing tool, this function can be a good solution.

    Examples
    --------
    >>> import numpy as np
    >>> from numpy.lib.stride_tricks import sliding_window_view
    >>> x = np.arange(6)
    >>> x.shape
    (6,)
    >>> v = sliding_window_view(x, 3)
    >>> v.shape
    (4, 3)
    >>> v
    array([[0, 1, 2],
           [1, 2, 3],
           [2, 3, 4],
           [3, 4, 5]])

    This also works in more dimensions, e.g.

    >>> i, j = np.ogrid[:3, :4]
    >>> x = 10*i + j
    >>> x.shape
    (3, 4)
    >>> x
    array([[ 0,  1,  2,  3],
           [10, 11, 12, 13],
           [20, 21, 22, 23]])
    >>> shape = (2,2)
    >>> v = sliding_window_view(x, shape)
    >>> v.shape
    (2, 3, 2, 2)
    >>> v
    array([[[[ 0,  1],
             [10, 11]],
            [[ 1,  2],
             [11, 12]],
            [[ 2,  3],
             [12, 13]]],
           [[[10, 11],
             [20, 21]],
            [[11, 12],
             [21, 22]],
            [[12, 13],
             [22, 23]]]])

    The axis can be specified explicitly:

    >>> v = sliding_window_view(x, 3, 0)
    >>> v.shape
    (1, 4, 3)
    >>> v
    array([[[ 0, 10, 20],
            [ 1, 11, 21],
            [ 2, 12, 22],
            [ 3, 13, 23]]])

    The same axis can be used several times. In that case, every use reduces
    the corresponding original dimension:

    >>> v = sliding_window_view(x, (2, 3), (1, 1))
    >>> v.shape
    (3, 1, 2, 3)
    >>> v
    array([[[[ 0,  1,  2],
             [ 1,  2,  3]]],
           [[[10, 11, 12],
             [11, 12, 13]]],
           [[[20, 21, 22],
             [21, 22, 23]]]])

    Combining with stepped slicing (`::step`), this can be used to take sliding
    views which skip elements:

    >>> x = np.arange(7)
    >>> sliding_window_view(x, 5)[:, ::2]
    array([[0, 2, 4],
           [1, 3, 5],
           [2, 4, 6]])

    or views which move by multiple elements

    >>> x = np.arange(7)
    >>> sliding_window_view(x, 3)[::2, :]
    array([[0, 1, 2],
           [2, 3, 4],
           [4, 5, 6]])

    A common application of `sliding_window_view` is the calculation of running
    statistics. The simplest example is the
    `moving average <https://en.wikipedia.org/wiki/Moving_average>`_:

    >>> x = np.arange(6)
    >>> x.shape
    (6,)
    >>> v = sliding_window_view(x, 3)
    >>> v.shape
    (4, 3)
    >>> v
    array([[0, 1, 2],
           [1, 2, 3],
           [2, 3, 4],
           [3, 4, 5]])
    >>> moving_average = v.mean(axis=-1)
    >>> moving_average
    array([1., 2., 3., 4.])

    Note that a sliding window approach is often **not** optimal (see Notes).
    """
    window_shape = (tuple(window_shape)
                    if np.iterable(window_shape)
                    else (window_shape,))
    # first convert input to array, possibly keeping subclass
    x = np.array(x, copy=None, subok=subok)

    window_shape_array = np.array(window_shape)
    if np.any(window_shape_array < 0):
        raise ValueError('`window_shape` cannot contain negative values')

    if axis is None:
        axis = tuple(range(x.ndim))
        if len(window_shape) != len(axis):
            raise ValueError(f'Since axis is `None`, must provide '
                             f'window_shape for all dimensions of `x`; '
                             f'got {len(window_shape)} window_shape elements '
                             f'and `x.ndim` is {x.ndim}.')
    else:
        axis = normalize_axis_tuple(axis, x.ndim, allow_duplicate=True)
        if len(window_shape) != len(axis):
            raise ValueError(f'Must provide matching length window_shape and '
                             f'axis; got {len(window_shape)} window_shape '
                             f'elements and {len(axis)} axes elements.')

    out_strides = x.strides + tuple(x.strides[ax] for ax in axis)

    # note: same axis can be windowed repeatedly
    x_shape_trimmed = list(x.shape)
    for ax, dim in zip(axis, window_shape):
        if x_shape_trimmed[ax] < dim:
            raise ValueError(
                'window shape cannot be larger than input array shape')
        x_shape_trimmed[ax] -= dim - 1
    out_shape = tuple(x_shape_trimmed) + window_shape
    return as_strided(x, strides=out_strides, shape=out_shape,
                      subok=subok, writeable=writeable)


def _broadcast_to(array, shape, subok, readonly):
    shape = tuple(shape) if np.iterable(shape) else (shape,)
    array = np.array(array, copy=None, subok=subok)
    if not shape and array.shape:
        raise ValueError('cannot broadcast a non-scalar to a scalar array')
    if any(size < 0 for size in shape):
        raise ValueError('all elements of broadcast shape must be non-'
                         'negative')
    extras = []
    it = np.nditer(
        (array,), flags=['multi_index', 'refs_ok', 'zerosize_ok'] + extras,
        op_flags=['readonly'], itershape=shape, order='C')
    with it:
        # never really has writebackifcopy semantics
        broadcast = it.itviews[0]
    result = _maybe_view_as_subclass(array, broadcast)
    # In a future version this will go away
    if not readonly and array.flags._writeable_no_warn:
        result.flags.writeable = True
        result.flags._warn_on_write = True
    return result


def _broadcast_to_dispatcher(array, shape, subok=None):
    return (array,)


@array_function_dispatch(_broadcast_to_dispatcher, module='numpy')
def broadcast_to(array, shape, subok=False):
    """Broadcast an array to a new shape.

    Parameters
    ----------
    array : array_like
        The array to broadcast.
    shape : tuple or int
        The shape of the desired array. A single integer ``i`` is interpreted
        as ``(i,)``.
    subok : bool, optional
        If True, then sub-classes will be passed-through, otherwise
        the returned array will be forced to be a base-class array (default).

    Returns
    -------
    broadcast : array
        A readonly view on the original array with the given shape. It is
        typically not contiguous. Furthermore, more than one element of a
        broadcasted array may refer to a single memory location.

    Raises
    ------
    ValueError
        If the array is not compatible with the new shape according to NumPy's
        broadcasting rules.

    See Also
    --------
    broadcast
    broadcast_arrays
    broadcast_shapes

    Examples
    --------
    >>> import numpy as np
    >>> x = np.array([1, 2, 3])
    >>> np.broadcast_to(x, (3, 3))
    array([[1, 2, 3],
           [1, 2, 3],
           [1, 2, 3]])
    """
    return _broadcast_to(array, shape, subok=subok, readonly=True)


def _broadcast_shape(*args):
    """Returns the shape of the arrays that would result from broadcasting the
    supplied arrays against each other.
    """
    # use the old-iterator because np.nditer does not handle size 0 arrays
    # consistently
    b = np.broadcast(*args[:32])
    # unfortunately, it cannot handle 32 or more arguments directly
    for pos in range(32, len(args), 31):
        # ironically, np.broadcast does not properly handle np.broadcast
        # objects (it treats them as scalars)
        # use broadcasting to avoid allocating the full array
        b = broadcast_to(0, b.shape)
        b = np.broadcast(b, *args[pos:(pos + 31)])
    return b.shape


_size0_dtype = np.dtype([])


@set_module('numpy')
def broadcast_shapes(*args):
    """
    Broadcast the input shapes into a single shape.

    :ref:`Learn more about broadcasting here <basics.broadcasting>`.

    .. versionadded:: 1.20.0

    Parameters
    ----------
    *args : tuples of ints, or ints
        The shapes to be broadcast against each other.

    Returns
    -------
    tuple
        Broadcasted shape.

    Raises
    ------
    ValueError
        If the shapes are not compatible and cannot be broadcast according
        to NumPy's broadcasting rules.

    See Also
    --------
    broadcast
    broadcast_arrays
    broadcast_to

    Examples
    --------
    >>> import numpy as np
    >>> np.broadcast_shapes((1, 2), (3, 1), (3, 2))
    (3, 2)

    >>> np.broadcast_shapes((6, 7), (5, 6, 1), (7,), (5, 1, 7))
    (5, 6, 7)
    """
    arrays = [np.empty(x, dtype=_size0_dtype) for x in args]
    return _broadcast_shape(*arrays)


def _broadcast_arrays_dispatcher(*args, subok=None):
    return args


@array_function_dispatch(_broadcast_arrays_dispatcher, module='numpy')
def broadcast_arrays(*args, subok=False):
    """
    Broadcast any number of arrays against each other.

    Parameters
    ----------
    *args : array_likes
        The arrays to broadcast.

    subok : bool, optional
        If True, then sub-classes will be passed-through, otherwise
        the returned arrays will be forced to be a base-class array (default).

    Returns
    -------
    broadcasted : tuple of arrays
        These arrays are views on the original arrays.  They are typically
        not contiguous.  Furthermore, more than one element of a
        broadcasted array may refer to a single memory location. If you need
        to write to the arrays, make copies first. While you can set the
        ``writable`` flag True, writing to a single output value may end up
        changing more than one location in the output array.

        .. deprecated:: 1.17
            The output is currently marked so that if written to, a deprecation
            warning will be emitted. A future version will set the
            ``writable`` flag False so writing to it will raise an error.

    See Also
    --------
    broadcast
    broadcast_to
    broadcast_shapes

    Examples
    --------
    >>> import numpy as np
    >>> x = np.array([[1,2,3]])
    >>> y = np.array([[4],[5]])
    >>> np.broadcast_arrays(x, y)
    (array([[1, 2, 3],
            [1, 2, 3]]),
     array([[4, 4, 4],
            [5, 5, 5]]))

    Here is a useful idiom for getting contiguous copies instead of
    non-contiguous views.

    >>> [np.array(a) for a in np.broadcast_arrays(x, y)]
    [array([[1, 2, 3],
            [1, 2, 3]]),
     array([[4, 4, 4],
            [5, 5, 5]])]

    """
    # nditer is not used here to avoid the limit of 32 arrays.
    # Otherwise, something like the following one-liner would suffice:
    # return np.nditer(args, flags=['multi_index', 'zerosize_ok'],
    #                  order='C').itviews

    args = [np.array(_m, copy=None, subok=subok) for _m in args]

    shape = _broadcast_shape(*args)

    result = [array if array.shape == shape
              else _broadcast_to(array, shape, subok=subok, readonly=False)
                              for array in args]
    return tuple(result)
```
