## Supplementary software v0.2.1 for "Virtual control arms for paediatric myopia trials: external validation of axial-elongation models": _stride_tricks_impl.pyi

```
from collections.abc import Iterable
from typing import Any, TypeVar, overload, SupportsIndex

from numpy import generic
from numpy._typing import (
    NDArray,
    ArrayLike,
    _ShapeLike,
    _Shape,
    _ArrayLike
)

__all__ = ["broadcast_to", "broadcast_arrays", "broadcast_shapes"]

_SCT = TypeVar("_SCT", bound=generic)

class DummyArray:
    __array_interface__: dict[str, Any]
    base: None | NDArray[Any]
    def __init__(
        self,
        interface: dict[str, Any],
        base: None | NDArray[Any] = ...,
    ) -> None: ...

@overload
def as_strided(
    x: _ArrayLike[_SCT],
    shape: None | Iterable[int] = ...,
    strides: None | Iterable[int] = ...,
    subok: bool = ...,
    writeable: bool = ...,
) -> NDArray[_SCT]: ...
@overload
def as_strided(
    x: ArrayLike,
    shape: None | Iterable[int] = ...,
    strides: None | Iterable[int] = ...,
    subok: bool = ...,
    writeable: bool = ...,
) -> NDArray[Any]: ...

@overload
def sliding_window_view(
    x: _ArrayLike[_SCT],
    window_shape: int | Iterable[int],
    axis: None | SupportsIndex = ...,
    *,
    subok: bool = ...,
    writeable: bool = ...,
) -> NDArray[_SCT]: ...
@overload
def sliding_window_view(
    x: ArrayLike,
    window_shape: int | Iterable[int],
    axis: None | SupportsIndex = ...,
    *,
    subok: bool = ...,
    writeable: bool = ...,
) -> NDArray[Any]: ...

@overload
def broadcast_to(
    array: _ArrayLike[_SCT],
    shape: int | Iterable[int],
    subok: bool = ...,
) -> NDArray[_SCT]: ...
@overload
def broadcast_to(
    array: ArrayLike,
    shape: int | Iterable[int],
    subok: bool = ...,
) -> NDArray[Any]: ...

def broadcast_shapes(*args: _ShapeLike) -> _Shape: ...

def broadcast_arrays(
    *args: ArrayLike,
    subok: bool = ...,
) -> tuple[NDArray[Any], ...]: ...
```
