## Supplementary software v0.2.1 for "Virtual control arms for paediatric myopia trials: external validation of axial-elongation models": _twodim_base_impl.py

```
""" Basic functions for manipulating 2d arrays

"""
import functools
import operator

from numpy._core._multiarray_umath import _array_converter
from numpy._core.numeric import (
    asanyarray, arange, zeros, greater_equal, multiply, ones,
    asarray, where, int8, int16, int32, int64, intp, empty, promote_types,
    diagonal, nonzero, indices
    )
from numpy._core.overrides import finalize_array_function_like, set_module
from numpy._core import overrides
from numpy._core import iinfo
from numpy.lib._stride_tricks_impl import broadcast_to


__all__ = [
    'diag', 'diagflat', 'eye', 'fliplr', 'flipud', 'tri', 'triu',
    'tril', 'vander', 'histogram2d', 'mask_indices', 'tril_indices',
    'tril_indices_from', 'triu_indices', 'triu_indices_from', ]


array_function_dispatch = functools.partial(
    overrides.array_function_dispatch, module='numpy')


i1 = iinfo(int8)
i2 = iinfo(int16)
i4 = iinfo(int32)


def _min_int(low, high):
    """ get small int that fits the range """
    if high <= i1.max and low >= i1.min:
        return int8
    if high <= i2.max and low >= i2.min:
        return int16
    if high <= i4.max and low >= i4.min:
        return int32
    return int64


def _flip_dispatcher(m):
    return (m,)


@array_function_dispatch(_flip_dispatcher)
def fliplr(m):
    """
    Reverse the order of elements along axis 1 (left/right).

    For a 2-D array, this flips the entries in each row in the left/right
    direction. Columns are preserved, but appear in a different order than
    before.

    Parameters
    ----------
    m : array_like
        Input array, must be at least 2-D.

    Returns
    -------
    f : ndarray
        A view of `m` with the columns reversed.  Since a view
        is returned, this operation is :math:`\\mathcal O(1)`.

    See Also
    --------
    flipud : Flip array in the up/down direction.
    flip : Flip array in one or more dimensions.
    rot90 : Rotate array counterclockwise.

    Notes
    -----
    Equivalent to ``m[:,::-1]`` or ``np.flip(m, axis=1)``.
    Requires the array to be at least 2-D.

    Examples
    --------
    >>> import numpy as np
    >>> A = np.diag([1.,2.,3.])
    >>> A
    array([[1.,  0.,  0.],
           [0.,  2.,  0.],
           [0.,  0.,  3.]])
    >>> np.fliplr(A)
    array([[0.,  0.,  1.],
           [0.,  2.,  0.],
           [3.,  0.,  0.]])

    >>> rng = np.random.default_rng()
    >>> A = rng.normal(size=(2,3,5))
    >>> np.all(np.fliplr(A) == A[:,::-1,...])
    True

    """
    m = asanyarray(m)
    if m.ndim < 2:
        raise ValueError("Input must be >= 2-d.")
    return m[:, ::-1]


@array_function_dispatch(_flip_dispatcher)
def flipud(m):
    """
    Reverse the order of elements along axis 0 (up/down).

    For a 2-D array, this flips the entries in each column in the up/down
    direction. Rows are preserved, but appear in a different order than before.

    Parameters
    ----------
    m : array_like
        Input array.

    Returns
    -------
    out : array_like
        A view of `m` with the rows reversed.  Since a view is
        returned, this operation is :math:`\\mathcal O(1)`.

    See Also
    --------
    fliplr : Flip array in the left/right direction.
    flip : Flip array in one or more dimensions.
    rot90 : Rotate array counterclockwise.

    Notes
    -----
    Equivalent to ``m[::-1, ...]`` or ``np.flip(m, axis=0)``.
    Requires the array to be at least 1-D.

    Examples
    --------
    >>> import numpy as np
    >>> A = np.diag([1.0, 2, 3])
    >>> A
    array([[1.,  0.,  0.],
           [0.,  2.,  0.],
           [0.,  0.,  3.]])
    >>> np.flipud(A)
    array([[0.,  0.,  3.],
           [0.,  2.,  0.],
           [1.,  0.,  0.]])

    >>> rng = np.random.default_rng()
    >>> A = rng.normal(size=(2,3,5))
    >>> np.all(np.flipud(A) == A[::-1,...])
    True

    >>> np.flipud([1,2])
    array([2, 1])

    """
    m = asanyarray(m)
    if m.ndim < 1:
        raise ValueError("Input must be >= 1-d.")
    return m[::-1, ...]


@finalize_array_function_like
@set_module('numpy')
def eye(N, M=None, k=0, dtype=float, order='C', *, device=None, like=None):
    """
    Return a 2-D array with ones on the diagonal and zeros elsewhere.

    Parameters
    ----------
    N : int
      Number of rows in the output.
    M : int, optional
      Number of columns in the output. If None, defaults to `N`.
    k : int, optional
      Index of the diagonal: 0 (the default) refers to the main diagonal,
      a positive value refers to an upper diagonal, and a negative value
      to a lower diagonal.
    dtype : data-type, optional
      Data-type of the returned array.
    order : {'C', 'F'}, optional
        Whether the output should be stored in row-major (C-style) or
        column-major (Fortran-style) order in memory.
    device : str, optional
        The device on which to place the created array. Default: None.
        For Array-API interoperability only, so must be ``"cpu"`` if passed.

        .. versionadded:: 2.0.0
    ${ARRAY_FUNCTION_LIKE}

        .. versionadded:: 1.20.0

    Returns
    -------
    I : ndarray of shape (N,M)
      An array where all elements are equal to zero, except for the `k`-th
      diagonal, whose values are equal to one.

    See Also
    --------
    identity : (almost) equivalent function
    diag : diagonal 2-D array from a 1-D array specified by the user.

    Examples
    --------
    >>> import numpy as np
    >>> np.eye(2, dtype=int)
    array([[1, 0],
           [0, 1]])
    >>> np.eye(3, k=1)
    array([[0.,  1.,  0.],
           [0.,  0.,  1.],
           [0.,  0.,  0.]])

    """
    if like is not None:
        return _eye_with_like(
            like, N, M=M, k=k, dtype=dtype, order=order, device=device
        )
    if M is None:
        M = N
    m = zeros((N, M), dtype=dtype, order=order, device=device)
    if k >= M:
        return m
    # Ensure M and k are integers, so we don't get any surprise casting
    # results in the expressions `M-k` and `M+1` used below.  This avoids
    # a problem with inputs with type (for example) np.uint64.
    M = operator.index(M)
    k = operator.index(k)
    if k >= 0:
        i = k
    else:
        i = (-k) * M
    m[:M-k].flat[i::M+1] = 1
    return m


_eye_with_like = array_function_dispatch()(eye)


def _diag_dispatcher(v, k=None):
    return (v,)


@array_function_dispatch(_diag_dispatcher)
def diag(v, k=0):
    """
    Extract a diagonal or construct a diagonal array.

    See the more detailed documentation for ``numpy.diagonal`` if you use this
    function to extract a diagonal and wish to write to the resulting array;
    whether it returns a copy or a view depends on what version of numpy you
    are using.

    Parameters
    ----------
    v : array_like
        If `v` is a 2-D array, return a copy of its `k`-th diagonal.
        If `v` is a 1-D array, return a 2-D array with `v` on the `k`-th
        diagonal.
    k : int, optional
        Diagonal in question. The default is 0. Use `k>0` for diagonals
        above the main diagonal, and `k<0` for diagonals below the main
        diagonal.

    Returns
    -------
    out : ndarray
        The extracted diagonal or constructed diagonal array.

    See Also
    --------
    diagonal : Return specified diagonals.
    diagflat : Create a 2-D array with the flattened input as a diagonal.
    trace : Sum along diagonals.
    triu : Upper triangle of an array.
    tril : Lower triangle of an array.

    Examples
    --------
    >>> import numpy as np
    >>> x = np.arange(9).reshape((3,3))
    >>> x
    array([[0, 1, 2],
           [3, 4, 5],
           [6, 7, 8]])

    >>> np.diag(x)
    array([0, 4, 8])
    >>> np.diag(x, k=1)
    array([1, 5])
    >>> np.diag(x, k=-1)
    array([3, 7])

    >>> np.diag(np.diag(x))
    array([[0, 0, 0],
           [0, 4, 0],
           [0, 0, 8]])

    """
    v = asanyarray(v)
    s = v.shape
    if len(s) == 1:
        n = s[0]+abs(k)
        res = zeros((n, n), v.dtype)
        if k >= 0:
            i = k
        else:
            i = (-k) * n
        res[:n-k].flat[i::n+1] = v
        return res
    elif len(s) == 2:
        return diagonal(v, k)
    else:
        raise ValueError("Input must be 1- or 2-d.")


@array_function_dispatch(_diag_dispatcher)
def diagflat(v, k=0):
    """
    Create a two-dimensional array with the flattened input as a diagonal.

    Parameters
    ----------
    v : array_like
        Input data, which is flattened and set as the `k`-th
        diagonal of the output.
    k : int, optional
        Diagonal to set; 0, the default, corresponds to the "main" diagonal,
        a positive (negative) `k` giving the number of the diagonal above
        (below) the main.

    Returns
    -------
    out : ndarray
        The 2-D output array.

    See Also
    --------
    diag : MATLAB work-alike for 1-D and 2-D arrays.
    diagonal : Return specified diagonals.
    trace : Sum along diagonals.

    Examples
    --------
    >>> import numpy as np
    >>> np.diagflat([[1,2], [3,4]])
    array([[1, 0, 0, 0],
           [0, 2, 0, 0],
           [0, 0, 3, 0],
           [0, 0, 0, 4]])

    >>> np.diagflat([1,2], 1)
    array([[0, 1, 0],
           [0, 0, 2],
           [0, 0, 0]])

    """
    conv = _array_converter(v)
    v, = conv.as_arrays(subok=False)
    v = v.ravel()
    s = len(v)
    n = s + abs(k)
    res = zeros((n, n), v.dtype)
    if (k >= 0):
        i = arange(0, n-k, dtype=intp)
        fi = i+k+i*n
    else:
        i = arange(0, n+k, dtype=intp)
        fi = i+(i-k)*n
    res.flat[fi] = v

    return conv.wrap(res)


@finalize_array_function_like
@set_module('numpy')
def tri(N, M=None, k=0, dtype=float, *, like=None):
    """
    An array with ones at and below the given diagonal and zeros elsewhere.

    Parameters
    ----------
    N : int
        Number of rows in the array.
    M : int, optional
        Number of columns in the array.
        By default, `M` is taken equal to `N`.
    k : int, optional
        The sub-diagonal at and below which the array is filled.
        `k` = 0 is the main diagonal, while `k` < 0 is below it,
        and `k` > 0 is above.  The default is 0.
    dtype : dtype, optional
        Data type of the returned array.  The default is float.
    ${ARRAY_FUNCTION_LIKE}

        .. versionadded:: 1.20.0

    Returns
    -------
    tri : ndarray of shape (N, M)
        Array with its lower triangle filled with ones and zero elsewhere;
        in other words ``T[i,j] == 1`` for ``j <= i + k``, 0 otherwise.

    Examples
    --------
    >>> import numpy as np
    >>> np.tri(3, 5, 2, dtype=int)
    array([[1, 1, 1, 0, 0],
           [1, 1, 1, 1, 0],
           [1, 1, 1, 1, 1]])

    >>> np.tri(3, 5, -1)
    array([[0.,  0.,  0.,  0.,  0.],
           [1.,  0.,  0.,  0.,  0.],
           [1.,  1.,  0.,  0.,  0.]])

    """
    if like is not None:
        return _tri_with_like(like, N, M=M, k=k, dtype=dtype)

    if M is None:
        M = N

    m = greater_equal.outer(arange(N, dtype=_min_int(0, N)),
                            arange(-k, M-k, dtype=_min_int(-k, M - k)))

    # Avoid making a copy if the requested type is already bool
    m = m.astype(dtype, copy=False)

    return m


_tri_with_like = array_function_dispatch()(tri)


def _trilu_dispatcher(m, k=None):
    return (m,)


@array_function_dispatch(_trilu_dispatcher)
def tril(m, k=0):
    """
    Lower triangle of an array.

    Return a copy of an array with elements above the `k`-th diagonal zeroed.
    For arrays with ``ndim`` exceeding 2, `tril` will apply to the final two
    axes.

    Parameters
    ----------
    m : array_like, shape (..., M, N)
        Input array.
    k : int, optional
        Diagonal above which to zero elements.  `k = 0` (the default) is the
        main diagonal, `k < 0` is below it and `k > 0` is above.

    Returns
    -------
    tril : ndarray, shape (..., M, N)
        Lower triangle of `m`, of same shape and data-type as `m`.

    See Also
    --------
    triu : same thing, only for the upper triangle

    Examples
    --------
    >>> import numpy as np
    >>> np.tril([[1,2,3],[4,5,6],[7,8,9],[10,11,12]], -1)
    array([[ 0,  0,  0],
           [ 4,  0,  0],
           [ 7,  8,  0],
           [10, 11, 12]])

    >>> np.tril(np.arange(3*4*5).reshape(3, 4, 5))
    array([[[ 0,  0,  0,  0,  0],
            [ 5,  6,  0,  0,  0],
            [10, 11, 12,  0,  0],
            [15, 16, 17, 18,  0]],
           [[20,  0,  0,  0,  0],
            [25, 26,  0,  0,  0],
            [30, 31, 32,  0,  0],
            [35, 36, 37, 38,  0]],
           [[40,  0,  0,  0,  0],
            [45, 46,  0,  0,  0],
            [50, 51, 52,  0,  0],
            [55, 56, 57, 58,  0]]])

    """
    m = asanyarray(m)
    mask = tri(*m.shape[-2:], k=k, dtype=bool)

    return where(mask, m, zeros(1, m.dtype))


@array_function_dispatch(_trilu_dispatcher)
def triu(m, k=0):
    """
    Upper triangle of an array.

    Return a copy of an array with the elements below the `k`-th diagonal
    zeroed. For arrays with ``ndim`` exceeding 2, `triu` will apply to the
    final two axes.

    Please refer to the documentation for `tril` for further details.

    See Also
    --------
    tril : lower triangle of an array

    Examples
    --------
    >>> import numpy as np
    >>> np.triu([[1,2,3],[4,5,6],[7,8,9],[10,11,12]], -1)
    array([[ 1,  2,  3],
           [ 4,  5,  6],
           [ 0,  8,  9],
           [ 0,  0, 12]])

    >>> np.triu(np.arange(3*4*5).reshape(3, 4, 5))
    array([[[ 0,  1,  2,  3,  4],
            [ 0,  6,  7,  8,  9],
            [ 0,  0, 12, 13, 14],
            [ 0,  0,  0, 18, 19]],
           [[20, 21, 22, 23, 24],
            [ 0, 26, 27, 28, 29],
            [ 0,  0, 32, 33, 34],
            [ 0,  0,  0, 38, 39]],
           [[40, 41, 42, 43, 44],
            [ 0, 46, 47, 48, 49],
            [ 0,  0, 52, 53, 54],
            [ 0,  0,  0, 58, 59]]])

    """
    m = asanyarray(m)
    mask = tri(*m.shape[-2:], k=k-1, dtype=bool)

    return where(mask, zeros(1, m.dtype), m)


def _vander_dispatcher(x, N=None, increasing=None):
    return (x,)


# Originally borrowed from John Hunter and matplotlib
@array_function_dispatch(_vander_dispatcher)
def vander(x, N=None, increasing=False):
    """
    Generate a Vandermonde matrix.

    The columns of the output matrix are powers of the input vector. The
    order of the powers is determined by the `increasing` boolean argument.
    Specifically, when `increasing` is False, the `i`-th output column is
    the input vector raised element-wise to the power of ``N - i - 1``. Such
    a matrix with a geometric progression in each row is named for Alexandre-
    Theophile Vandermonde.

    Parameters
    ----------
    x : array_like
        1-D input array.
    N : int, optional
        Number of columns in the output.  If `N` is not specified, a square
        array is returned (``N = len(x)``).
    increasing : bool, optional
        Order of the powers of the columns.  If True, the powers increase
        from left to right, if False (the default) they are reversed.

    Returns
    -------
    out : ndarray
        Vandermonde matrix.  If `increasing` is False, the first column is
        ``x^(N-1)``, the second ``x^(N-2)`` and so forth. If `increasing` is
        True, the columns are ``x^0, x^1, ..., x^(N-1)``.

    See Also
    --------
    polynomial.polynomial.polyvander

    Examples
    --------
    >>> import numpy as np
    >>> x = np.array([1, 2, 3, 5])
    >>> N = 3
    >>> np.vander(x, N)
    array([[ 1,  1,  1],
           [ 4,  2,  1],
           [ 9,  3,  1],
           [25,  5,  1]])

    >>> np.column_stack([x**(N-1-i) for i in range(N)])
    array([[ 1,  1,  1],
           [ 4,  2,  1],
           [ 9,  3,  1],
           [25,  5,  1]])

    >>> x = np.array([1, 2, 3, 5])
    >>> np.vander(x)
    array([[  1,   1,   1,   1],
           [  8,   4,   2,   1],
           [ 27,   9,   3,   1],
           [125,  25,   5,   1]])
    >>> np.vander(x, increasing=True)
    array([[  1,   1,   1,   1],
           [  1,   2,   4,   8],
           [  1,   3,   9,  27],
           [  1,   5,  25, 125]])

    The determinant of a square Vandermonde matrix is the product
    of the differences between the values of the input vector:

    >>> np.linalg.det(np.vander(x))
    48.000000000000043 # may vary
    >>> (5-3)*(5-2)*(5-1)*(3-2)*(3-1)*(2-1)
    48

    """
    x = asarray(x)
    if x.ndim != 1:
        raise ValueError("x must be a one-dimensional array or sequence.")
    if N is None:
        N = len(x)

    v = empty((len(x), N), dtype=promote_types(x.dtype, int))
    tmp = v[:, ::-1] if not increasing else v

    if N > 0:
        tmp[:, 0] = 1
    if N > 1:
        tmp[:, 1:] = x[:, None]
        multiply.accumulate(tmp[:, 1:], out=tmp[:, 1:], axis=1)

    return v


def _histogram2d_dispatcher(x, y, bins=None, range=None, density=None,
                            weights=None):
    yield x
    yield y

    # This terrible logic is adapted from the checks in histogram2d
    try:
        N = len(bins)
    except TypeError:
        N = 1
    if N == 2:
        yield from bins  # bins=[x, y]
    else:
        yield bins

    yield weights


@array_function_dispatch(_histogram2d_dispatcher)
def histogram2d(x, y, bins=10, range=None, density=None, weights=None):
    """
    Compute the bi-dimensional histogram of two data samples.

    Parameters
    ----------
    x : array_like, shape (N,)
        An array containing the x coordinates of the points to be
        histogrammed.
    y : array_like, shape (N,)
        An array containing the y coordinates of the points to be
        histogrammed.
    bins : int or array_like or [int, int] or [array, array], optional
        The bin specification:

        * If int, the number of bins for the two dimensions (nx=ny=bins).
        * If array_like, the bin edges for the two dimensions
          (x_edges=y_edges=bins).
        * If [int, int], the number of bins in each dimension
          (nx, ny = bins).
        * If [array, array], the bin edges in each dimension
          (x_edges, y_edges = bins).
        * A combination [int, array] or [array, int], where int
          is the number of bins and array is the bin edges.

    range : array_like, shape(2,2), optional
        The leftmost and rightmost edges of the bins along each dimension
        (if not specified explicitly in the `bins` parameters):
        ``[[xmin, xmax], [ymin, ymax]]``. All values outside of this range
        will be considered outliers and not tallied in the histogram.
    density : bool, optional
        If False, the default, returns the number of samples in each bin.
        If True, returns the probability *density* function at the bin,
        ``bin_count / sample_count / bin_area``.
    weights : array_like, shape(N,), optional
        An array of values ``w_i`` weighing each sample ``(x_i, y_i)``.
        Weights are normalized to 1 if `density` is True. If `density` is
        False, the values of the returned histogram are equal to the sum of
        the weights belonging to the samples falling into each bin.

    Returns
    -------
    H : ndarray, shape(nx, ny)
        The bi-dimensional histogram of samples `x` and `y`. Values in `x`
        are histogrammed along the first dimension and values in `y` are
        histogrammed along the second dimension.
    xedges : ndarray, shape(nx+1,)
        The bin edges along the first dimension.
    yedges : ndarray, shape(ny+1,)
        The bin edges along the second dimension.

    See Also
    --------
    histogram : 1D histogram
    histogramdd : Multidimensional histogram

    Notes
    -----
    When `density` is True, then the returned histogram is the sample
    density, defined such that the sum over bins of the product
    ``bin_value * bin_area`` is 1.

    Please note that the histogram does not follow the Cartesian convention
    where `x` values are on the abscissa and `y` values on the ordinate
    axis.  Rather, `x` is histogrammed along the first dimension of the
    array (vertical), and `y` along the second dimension of the array
    (horizontal).  This ensures compatibility with `histogramdd`.

    Examples
    --------
    >>> import numpy as np
    >>> from matplotlib.image import NonUniformImage
    >>> import matplotlib.pyplot as plt

    Construct a 2-D histogram with variable bin width. First define the bin
    edges:

    >>> xedges = [0, 1, 3, 5]
    >>> yedges = [0, 2, 3, 4, 6]

    Next we create a histogram H with random bin content:

    >>> x = np.random.normal(2, 1, 100)
    >>> y = np.random.normal(1, 1, 100)
    >>> H, xedges, yedges = np.histogram2d(x, y, bins=(xedges, yedges))
    >>> # Histogram does not follow Cartesian convention (see Notes),
    >>> # therefore transpose H for visualization purposes.
    >>> H = H.T

    :func:`imshow <matplotlib.pyplot.imshow>` can only display square bins:

    >>> fig = plt.figure(figsize=(7, 3))
    >>> ax = fig.add_subplot(131, title='imshow: square bins')
    >>> plt.imshow(H, interpolation='nearest', origin='lower',
    ...         extent=[xedges[0], xedges[-1], yedges[0], yedges[-1]])
    <matplotlib.image.AxesImage object at 0x...>

    :func:`pcolormesh <matplotlib.pyplot.pcolormesh>` can display actual edges:

    >>> ax = fig.add_subplot(132, title='pcolormesh: actual edges',
    ...         aspect='equal')
    >>> X, Y = np.meshgrid(xedges, yedges)
    >>> ax.pcolormesh(X, Y, H)
    <matplotlib.collections.QuadMesh object at 0x...>

    :class:`NonUniformImage <matplotlib.image.NonUniformImage>` can be used to
    display actual bin edges with interpolation:

    >>> ax = fig.add_subplot(133, title='NonUniformImage: interpolated',
    ...         aspect='equal', xlim=xedges[[0, -1]], ylim=yedges[[0, -1]])
    >>> im = NonUniformImage(ax, interpolation='bilinear')
    >>> xcenters = (xedges[:-1] + xedges[1:]) / 2
    >>> ycenters = (yedges[:-1] + yedges[1:]) / 2
    >>> im.set_data(xcenters, ycenters, H)
    >>> ax.add_image(im)
    >>> plt.show()

    It is also possible to construct a 2-D histogram without specifying bin
    edges:

    >>> # Generate non-symmetric test data
    >>> n = 10000
    >>> x = np.linspace(1, 100, n)
    >>> y = 2*np.log(x) + np.random.rand(n) - 0.5
    >>> # Compute 2d histogram. Note the order of x/y and xedges/yedges
    >>> H, yedges, xedges = np.histogram2d(y, x, bins=20)

    Now we can plot the histogram using
    :func:`pcolormesh <matplotlib.pyplot.pcolormesh>`, and a
    :func:`hexbin <matplotlib.pyplot.hexbin>` for comparison.

    >>> # Plot histogram using pcolormesh
    >>> fig, (ax1, ax2) = plt.subplots(ncols=2, sharey=True)
    >>> ax1.pcolormesh(xedges, yedges, H, cmap='rainbow')
    >>> ax1.plot(x, 2*np.log(x), 'k-')
    >>> ax1.set_xlim(x.min(), x.max())
    >>> ax1.set_ylim(y.min(), y.max())
    >>> ax1.set_xlabel('x')
    >>> ax1.set_ylabel('y')
    >>> ax1.set_title('histogram2d')
    >>> ax1.grid()

    >>> # Create hexbin plot for comparison
    >>> ax2.hexbin(x, y, gridsize=20, cmap='rainbow')
    >>> ax2.plot(x, 2*np.log(x), 'k-')
    >>> ax2.set_title('hexbin')
    >>> ax2.set_xlim(x.min(), x.max())
    >>> ax2.set_xlabel('x')
    >>> ax2.grid()

    >>> plt.show()
    """
    from numpy import histogramdd

    if len(x) != len(y):
        raise ValueError('x and y must have the same length.')

    try:
        N = len(bins)
    except TypeError:
        N = 1

    if N != 1 and N != 2:
        xedges = yedges = asarray(bins)
        bins = [xedges, yedges]
    hist, edges = histogramdd([x, y], bins, range, density, weights)
    return hist, edges[0], edges[1]


@set_module('numpy')
def mask_indices(n, mask_func, k=0):
    """
    Return the indices to access (n, n) arrays, given a masking function.

    Assume `mask_func` is a function that, for a square array a of size
    ``(n, n)`` with a possible offset argument `k`, when called as
    ``mask_func(a, k)`` returns a new array with zeros in certain locations
    (functions like `triu` or `tril` do precisely this). Then this function
    returns the indices where the non-zero values would be located.

    Parameters
    ----------
    n : int
        The returned indices will be valid to access arrays of shape (n, n).
    mask_func : callable
        A function whose call signature is similar to that of `triu`, `tril`.
        That is, ``mask_func(x, k)`` returns a boolean array, shaped like `x`.
        `k` is an optional argument to the function.
    k : scalar
        An optional argument which is passed through to `mask_func`. Functions
        like `triu`, `tril` take a second argument that is interpreted as an
        offset.

    Returns
    -------
    indices : tuple of arrays.
        The `n` arrays of indices corresponding to the locations where
        ``mask_func(np.ones((n, n)), k)`` is True.

    See Also
    --------
    triu, tril, triu_indices, tril_indices

    Examples
    --------
    >>> import numpy as np

    These are the indices that would allow you to access the upper triangular
    part of any 3x3 array:

    >>> iu = np.mask_indices(3, np.triu)

    For example, if `a` is a 3x3 array:

    >>> a = np.arange(9).reshape(3, 3)
    >>> a
    array([[0, 1, 2],
           [3, 4, 5],
           [6, 7, 8]])
    >>> a[iu]
    array([0, 1, 2, 4, 5, 8])

    An offset can be passed also to the masking function.  This gets us the
    indices starting on the first diagonal right of the main one:

    >>> iu1 = np.mask_indices(3, np.triu, 1)

    with which we now extract only three elements:

    >>> a[iu1]
    array([1, 2, 5])

    """
    m = ones((n, n), int)
    a = mask_func(m, k)
    return nonzero(a != 0)


@set_module('numpy')
def tril_indices(n, k=0, m=None):
    """
    Return the indices for the lower-triangle of an (n, m) array.

    Parameters
    ----------
    n : int
        The row dimension of the arrays for which the returned
        indices will be valid.
    k : int, optional
        Diagonal offset (see `tril` for details).
    m : int, optional
        The column dimension of the arrays for which the returned
        arrays will be valid.
        By default `m` is taken equal to `n`.


    Returns
    -------
    inds : tuple of arrays
        The row and column indices, respectively. The row indices are sorted
        in non-decreasing order, and the correspdonding column indices are
        strictly increasing for each row.

    See also
    --------
    triu_indices : similar function, for upper-triangular.
    mask_indices : generic function accepting an arbitrary mask function.
    tril, triu

    Examples
    --------
    >>> import numpy as np

    Compute two different sets of indices to access 4x4 arrays, one for the
    lower triangular part starting at the main diagonal, and one starting two
    diagonals further right:

    >>> il1 = np.tril_indices(4)
    >>> il1
    (array([0, 1, 1, 2, 2, 2, 3, 3, 3, 3]), array([0, 0, 1, 0, 1, 2, 0, 1, 2, 3]))

    Note that row indices (first array) are non-decreasing, and the corresponding
    column indices (second array) are strictly increasing for each row.
    Here is how they can be used with a sample array:

    >>> a = np.arange(16).reshape(4, 4)
    >>> a
    array([[ 0,  1,  2,  3],
           [ 4,  5,  6,  7],
           [ 8,  9, 10, 11],
           [12, 13, 14, 15]])

    Both for indexing:

    >>> a[il1]
    array([ 0,  4,  5, ..., 13, 14, 15])

    And for assigning values:

    >>> a[il1] = -1
    >>> a
    array([[-1,  1,  2,  3],
           [-1, -1,  6,  7],
           [-1, -1, -1, 11],
           [-1, -1, -1, -1]])

    These cover almost the whole array (two diagonals right of the main one):

    >>> il2 = np.tril_indices(4, 2)
    >>> a[il2] = -10
    >>> a
    array([[-10, -10, -10,   3],
           [-10, -10, -10, -10],
           [-10, -10, -10, -10],
           [-10, -10, -10, -10]])

    """
    tri_ = tri(n, m, k=k, dtype=bool)

    return tuple(broadcast_to(inds, tri_.shape)[tri_]
                 for inds in indices(tri_.shape, sparse=True))


def _trilu_indices_form_dispatcher(arr, k=None):
    return (arr,)


@array_function_dispatch(_trilu_indices_form_dispatcher)
def tril_indices_from(arr, k=0):
    """
    Return the indices for the lower-triangle of arr.

    See `tril_indices` for full details.

    Parameters
    ----------
    arr : array_like
        The indices will be valid for square arrays whose dimensions are
        the same as arr.
    k : int, optional
        Diagonal offset (see `tril` for details).

    Examples
    --------
    >>> import numpy as np

    Create a 4 by 4 array

    >>> a = np.arange(16).reshape(4, 4)
    >>> a
    array([[ 0,  1,  2,  3],
           [ 4,  5,  6,  7],
           [ 8,  9, 10, 11],
           [12, 13, 14, 15]])

    Pass the array to get the indices of the lower triangular elements.

    >>> trili = np.tril_indices_from(a)
    >>> trili
    (array([0, 1, 1, 2, 2, 2, 3, 3, 3, 3]), array([0, 0, 1, 0, 1, 2, 0, 1, 2, 3]))

    >>> a[trili]
    array([ 0,  4,  5,  8,  9, 10, 12, 13, 14, 15])

    This is syntactic sugar for tril_indices().

    >>> np.tril_indices(a.shape[0])
    (array([0, 1, 1, 2, 2, 2, 3, 3, 3, 3]), array([0, 0, 1, 0, 1, 2, 0, 1, 2, 3]))

    Use the `k` parameter to return the indices for the lower triangular array
    up to the k-th diagonal.

    >>> trili1 = np.tril_indices_from(a, k=1)
    >>> a[trili1]
    array([ 0,  1,  4,  5,  6,  8,  9, 10, 11, 12, 13, 14, 15])

    See Also
    --------
    tril_indices, tril, triu_indices_from
    """
    if arr.ndim != 2:
        raise ValueError("input array must be 2-d")
    return tril_indices(arr.shape[-2], k=k, m=arr.shape[-1])


@set_module('numpy')
def triu_indices(n, k=0, m=None):
    """
    Return the indices for the upper-triangle of an (n, m) array.

    Parameters
    ----------
    n : int
        The size of the arrays for which the returned indices will
        be valid.
    k : int, optional
        Diagonal offset (see `triu` for details).
    m : int, optional
        The column dimension of the arrays for which the returned
        arrays will be valid.
        By default `m` is taken equal to `n`.


    Returns
    -------
    inds : tuple, shape(2) of ndarrays, shape(`n`)
        The row and column indices, respectively. The row indices are sorted
        in non-decreasing order, and the correspdonding column indices are
        strictly increasing for each row.

    See also
    --------
    tril_indices : similar function, for lower-triangular.
    mask_indices : generic function accepting an arbitrary mask function.
    triu, tril

    Examples
    --------
    >>> import numpy as np

    Compute two different sets of indices to access 4x4 arrays, one for the
    upper triangular part starting at the main diagonal, and one starting two
    diagonals further right:

    >>> iu1 = np.triu_indices(4)
    >>> iu1
    (array([0, 0, 0, 0, 1, 1, 1, 2, 2, 3]), array([0, 1, 2, 3, 1, 2, 3, 2, 3, 3]))

    Note that row indices (first array) are non-decreasing, and the corresponding
    column indices (second array) are strictly increasing for each row.

    Here is how they can be used with a sample array:

    >>> a = np.arange(16).reshape(4, 4)
    >>> a
    array([[ 0,  1,  2,  3],
           [ 4,  5,  6,  7],
           [ 8,  9, 10, 11],
           [12, 13, 14, 15]])

    Both for indexing:

    >>> a[iu1]
    array([ 0,  1,  2, ..., 10, 11, 15])

    And for assigning values:

    >>> a[iu1] = -1
    >>> a
    array([[-1, -1, -1, -1],
           [ 4, -1, -1, -1],
           [ 8,  9, -1, -1],
           [12, 13, 14, -1]])

    These cover only a small part of the whole array (two diagonals right
    of the main one):

    >>> iu2 = np.triu_indices(4, 2)
    >>> a[iu2] = -10
    >>> a
    array([[ -1,  -1, -10, -10],
           [  4,  -1,  -1, -10],
           [  8,   9,  -1,  -1],
           [ 12,  13,  14,  -1]])

    """
    tri_ = ~tri(n, m, k=k - 1, dtype=bool)

    return tuple(broadcast_to(inds, tri_.shape)[tri_]
                 for inds in indices(tri_.shape, sparse=True))


@array_function_dispatch(_trilu_indices_form_dispatcher)
def triu_indices_from(arr, k=0):
    """
    Return the indices for the upper-triangle of arr.

    See `triu_indices` for full details.

    Parameters
    ----------
    arr : ndarray, shape(N, N)
        The indices will be valid for square arrays.
    k : int, optional
        Diagonal offset (see `triu` for details).

    Returns
    -------
    triu_indices_from : tuple, shape(2) of ndarray, shape(N)
        Indices for the upper-triangle of `arr`.

    Examples
    --------
    >>> import numpy as np

    Create a 4 by 4 array

    >>> a = np.arange(16).reshape(4, 4)
    >>> a
    array([[ 0,  1,  2,  3],
           [ 4,  5,  6,  7],
           [ 8,  9, 10, 11],
           [12, 13, 14, 15]])

    Pass the array to get the indices of the upper triangular elements.

    >>> triui = np.triu_indices_from(a)
    >>> triui
    (array([0, 0, 0, 0, 1, 1, 1, 2, 2, 3]), array([0, 1, 2, 3, 1, 2, 3, 2, 3, 3]))

    >>> a[triui]
    array([ 0,  1,  2,  3,  5,  6,  7, 10, 11, 15])

    This is syntactic sugar for triu_indices().

    >>> np.triu_indices(a.shape[0])
    (array([0, 0, 0, 0, 1, 1, 1, 2, 2, 3]), array([0, 1, 2, 3, 1, 2, 3, 2, 3, 3]))

    Use the `k` parameter to return the indices for the upper triangular array
    from the k-th diagonal.

    >>> triuim1 = np.triu_indices_from(a, k=1)
    >>> a[triuim1]
    array([ 1,  2,  3,  6,  7, 11])


    See Also
    --------
    triu_indices, triu, tril_indices_from
    """
    if arr.ndim != 2:
        raise ValueError("input array must be 2-d")
    return triu_indices(arr.shape[-2], k=k, m=arr.shape[-1])
```
