## Supplementary software v0.2.1 for "Virtual control arms for paediatric myopia trials: external validation of axial-elongation models": _twodim_base_impl.pyi

```
from collections.abc import Callable, Sequence
from typing import (
    Any,
    TypeAlias,
    overload,
    TypeVar,
    Literal as L,
)

import numpy as np
from numpy import (
    generic,
    timedelta64,
    datetime64,
    int_,
    intp,
    float64,
    complex128,
    signedinteger,
    floating,
    complexfloating,
    object_,
    _OrderCF,
)

from numpy._typing import (
    DTypeLike,
    _DTypeLike,
    ArrayLike,
    _ArrayLike,
    NDArray,
    _SupportsArray,
    _SupportsArrayFunc,
    _ArrayLikeInt_co,
    _ArrayLikeFloat_co,
    _ArrayLikeComplex_co,
    _ArrayLikeObject_co,
)

__all__ = [
    "diag",
    "diagflat",
    "eye",
    "fliplr",
    "flipud",
    "tri",
    "triu",
    "tril",
    "vander",
    "histogram2d",
    "mask_indices",
    "tril_indices",
    "tril_indices_from",
    "triu_indices",
    "triu_indices_from",
]

###

_T = TypeVar("_T")
_SCT = TypeVar("_SCT", bound=generic)
_SCT_complex = TypeVar("_SCT_complex", bound=np.complexfloating)
_SCT_inexact = TypeVar("_SCT_inexact", bound=np.inexact)
_SCT_number_co = TypeVar("_SCT_number_co", bound=_Number_co)

# The returned arrays dtype must be compatible with `np.equal`
_MaskFunc: TypeAlias = Callable[[NDArray[int_], _T], NDArray[_Number_co | timedelta64 | datetime64 | object_]]

_Int_co: TypeAlias = np.integer | np.bool
_Float_co: TypeAlias = np.floating | _Int_co
_Number_co: TypeAlias = np.number | np.bool

_ArrayLike1D: TypeAlias = _SupportsArray[np.dtype[_SCT]] | Sequence[_SCT]
_ArrayLike1DInt_co: TypeAlias = _SupportsArray[np.dtype[_Int_co]] | Sequence[int | _Int_co]
_ArrayLike1DFloat_co: TypeAlias = _SupportsArray[np.dtype[_Float_co]] | Sequence[float | _Float_co]
_ArrayLike2DFloat_co: TypeAlias = _SupportsArray[np.dtype[_Float_co]] | Sequence[_ArrayLike1DFloat_co]
_ArrayLike1DNumber_co: TypeAlias = _SupportsArray[np.dtype[_Number_co]] | Sequence[complex | _Number_co]

###

@overload
def fliplr(m: _ArrayLike[_SCT]) -> NDArray[_SCT]: ...
@overload
def fliplr(m: ArrayLike) -> NDArray[Any]: ...

@overload
def flipud(m: _ArrayLike[_SCT]) -> NDArray[_SCT]: ...
@overload
def flipud(m: ArrayLike) -> NDArray[Any]: ...

@overload
def eye(
    N: int,
    M: None | int = ...,
    k: int = ...,
    dtype: None = ...,
    order: _OrderCF = ...,
    *,
    device: None | L["cpu"] = ...,
    like: None | _SupportsArrayFunc = ...,
) -> NDArray[float64]: ...
@overload
def eye(
    N: int,
    M: None | int,
    k: int,
    dtype: _DTypeLike[_SCT],
    order: _OrderCF = ...,
    *,
    device: None | L["cpu"] = ...,
    like: None | _SupportsArrayFunc = ...,
) -> NDArray[_SCT]: ...
@overload
def eye(
    N: int,
    M: None | int = ...,
    k: int = ...,
    *,
    dtype: _DTypeLike[_SCT],
    order: _OrderCF = ...,
    device: None | L["cpu"] = ...,
    like: None | _SupportsArrayFunc = ...,
) -> NDArray[_SCT]: ...
@overload
def eye(
    N: int,
    M: None | int = ...,
    k: int = ...,
    dtype: DTypeLike = ...,
    order: _OrderCF = ...,
    *,
    device: None | L["cpu"] = ...,
    like: None | _SupportsArrayFunc = ...,
) -> NDArray[Any]: ...

@overload
def diag(v: _ArrayLike[_SCT], k: int = ...) -> NDArray[_SCT]: ...
@overload
def diag(v: ArrayLike, k: int = ...) -> NDArray[Any]: ...

@overload
def diagflat(v: _ArrayLike[_SCT], k: int = ...) -> NDArray[_SCT]: ...
@overload
def diagflat(v: ArrayLike, k: int = ...) -> NDArray[Any]: ...

@overload
def tri(
    N: int,
    M: None | int = ...,
    k: int = ...,
    dtype: None = ...,
    *,
    like: None | _SupportsArrayFunc = ...
) -> NDArray[float64]: ...
@overload
def tri(
    N: int,
    M: None | int,
    k: int,
    dtype: _DTypeLike[_SCT],
    *,
    like: None | _SupportsArrayFunc = ...
) -> NDArray[_SCT]: ...
@overload
def tri(
    N: int,
    M: None | int = ...,
    k: int = ...,
    *,
    dtype: _DTypeLike[_SCT],
    like: None | _SupportsArrayFunc = ...
) -> NDArray[_SCT]: ...
@overload
def tri(
    N: int,
    M: None | int = ...,
    k: int = ...,
    dtype: DTypeLike = ...,
    *,
    like: None | _SupportsArrayFunc = ...
) -> NDArray[Any]: ...

@overload
def tril(m: _ArrayLike[_SCT], k: int = 0) -> NDArray[_SCT]: ...
@overload
def tril(m: ArrayLike, k: int = 0) -> NDArray[Any]: ...

@overload
def triu(m: _ArrayLike[_SCT], k: int = 0) -> NDArray[_SCT]: ...
@overload
def triu(m: ArrayLike, k: int = 0) -> NDArray[Any]: ...

@overload
def vander(  # type: ignore[misc]
    x: _ArrayLikeInt_co,
    N: None | int = ...,
    increasing: bool = ...,
) -> NDArray[signedinteger[Any]]: ...
@overload
def vander(  # type: ignore[misc]
    x: _ArrayLikeFloat_co,
    N: None | int = ...,
    increasing: bool = ...,
) -> NDArray[floating[Any]]: ...
@overload
def vander(
    x: _ArrayLikeComplex_co,
    N: None | int = ...,
    increasing: bool = ...,
) -> NDArray[complexfloating[Any, Any]]: ...
@overload
def vander(
    x: _ArrayLikeObject_co,
    N: None | int = ...,
    increasing: bool = ...,
) -> NDArray[object_]: ...

@overload
def histogram2d(
    x: _ArrayLike1D[_SCT_complex],
    y: _ArrayLike1D[_SCT_complex | _Float_co],
    bins: int | Sequence[int] = ...,
    range: None | _ArrayLike2DFloat_co = ...,
    density: None | bool = ...,
    weights: None | _ArrayLike1DFloat_co = ...,
) -> tuple[
    NDArray[float64],
    NDArray[_SCT_complex],
    NDArray[_SCT_complex],
]: ...
@overload
def histogram2d(
    x: _ArrayLike1D[_SCT_complex | _Float_co],
    y: _ArrayLike1D[_SCT_complex],
    bins: int | Sequence[int] = ...,
    range: None | _ArrayLike2DFloat_co = ...,
    density: None | bool = ...,
    weights: None | _ArrayLike1DFloat_co = ...,
) -> tuple[
    NDArray[float64],
    NDArray[_SCT_complex],
    NDArray[_SCT_complex],
]: ...
@overload
def histogram2d(
    x: _ArrayLike1D[_SCT_inexact],
    y: _ArrayLike1D[_SCT_inexact | _Int_co],
    bins: int | Sequence[int] = ...,
    range: None | _ArrayLike2DFloat_co = ...,
    density: None | bool = ...,
    weights: None | _ArrayLike1DFloat_co = ...,
) -> tuple[
    NDArray[float64],
    NDArray[_SCT_inexact],
    NDArray[_SCT_inexact],
]: ...
@overload
def histogram2d(
    x: _ArrayLike1D[_SCT_inexact | _Int_co],
    y: _ArrayLike1D[_SCT_inexact],
    bins: int | Sequence[int] = ...,
    range: None | _ArrayLike2DFloat_co = ...,
    density: None | bool = ...,
    weights: None | _ArrayLike1DFloat_co = ...,
) -> tuple[
    NDArray[float64],
    NDArray[_SCT_inexact],
    NDArray[_SCT_inexact],
]: ...
@overload
def histogram2d(
    x: _ArrayLike1DInt_co | Sequence[float | int],
    y: _ArrayLike1DInt_co | Sequence[float | int],
    bins: int | Sequence[int] = ...,
    range: None | _ArrayLike2DFloat_co = ...,
    density: None | bool = ...,
    weights: None | _ArrayLike1DFloat_co = ...,
) -> tuple[
    NDArray[float64],
    NDArray[float64],
    NDArray[float64],
]: ...
@overload
def histogram2d(
    x: Sequence[complex | float | int],
    y: Sequence[complex | float | int],
    bins: int | Sequence[int] = ...,
    range: None | _ArrayLike2DFloat_co = ...,
    density: None | bool = ...,
    weights: None | _ArrayLike1DFloat_co = ...,
) -> tuple[
    NDArray[float64],
    NDArray[complex128 | float64],
    NDArray[complex128 | float64],
]: ...
@overload
def histogram2d(
    x: _ArrayLike1DNumber_co,
    y: _ArrayLike1DNumber_co,
    bins: _ArrayLike1D[_SCT_number_co] | Sequence[_ArrayLike1D[_SCT_number_co]],
    range: None | _ArrayLike2DFloat_co = ...,
    density: None | bool = ...,
    weights: None | _ArrayLike1DFloat_co = ...,
) -> tuple[
    NDArray[float64],
    NDArray[_SCT_number_co],
    NDArray[_SCT_number_co],
]: ...
@overload
def histogram2d(
    x: _ArrayLike1D[_SCT_inexact],
    y: _ArrayLike1D[_SCT_inexact],
    bins: Sequence[_ArrayLike1D[_SCT_number_co] | int],
    range: None | _ArrayLike2DFloat_co = ...,
    density: None | bool = ...,
    weights: None | _ArrayLike1DFloat_co = ...,
) -> tuple[
    NDArray[float64],
    NDArray[_SCT_number_co | _SCT_inexact],
    NDArray[_SCT_number_co | _SCT_inexact],
]: ...
@overload
def histogram2d(
    x: _ArrayLike1DInt_co | Sequence[float | int],
    y: _ArrayLike1DInt_co | Sequence[float | int],
    bins: Sequence[_ArrayLike1D[_SCT_number_co] | int],
    range: None | _ArrayLike2DFloat_co = ...,
    density: None | bool = ...,
    weights: None | _ArrayLike1DFloat_co = ...,
) -> tuple[
    NDArray[float64],
    NDArray[_SCT_number_co | float64],
    NDArray[_SCT_number_co | float64],
]: ...
@overload
def histogram2d(
    x: Sequence[complex | float | int],
    y: Sequence[complex | float | int],
    bins: Sequence[_ArrayLike1D[_SCT_number_co] | int],
    range: None | _ArrayLike2DFloat_co = ...,
    density: None | bool = ...,
    weights: None | _ArrayLike1DFloat_co = ...,
) -> tuple[
    NDArray[float64],
    NDArray[_SCT_number_co | complex128 | float64],
    NDArray[_SCT_number_co | complex128 | float64] ,
]: ...
@overload
def histogram2d(
    x: _ArrayLike1DNumber_co,
    y: _ArrayLike1DNumber_co,
    bins: Sequence[Sequence[bool]],
    range: None | _ArrayLike2DFloat_co = ...,
    density: None | bool = ...,
    weights: None | _ArrayLike1DFloat_co = ...,
) -> tuple[
    NDArray[float64],
    NDArray[np.bool],
    NDArray[np.bool],
]: ...
@overload
def histogram2d(
    x: _ArrayLike1DNumber_co,
    y: _ArrayLike1DNumber_co,
    bins: Sequence[Sequence[int | bool]],
    range: None | _ArrayLike2DFloat_co = ...,
    density: None | bool = ...,
    weights: None | _ArrayLike1DFloat_co = ...,
) -> tuple[
    NDArray[float64],
    NDArray[np.int_ | np.bool],
    NDArray[np.int_ | np.bool],
]: ...
@overload
def histogram2d(
    x: _ArrayLike1DNumber_co,
    y: _ArrayLike1DNumber_co,
    bins: Sequence[Sequence[float | int | bool]],
    range: None | _ArrayLike2DFloat_co = ...,
    density: None | bool = ...,
    weights: None | _ArrayLike1DFloat_co = ...,
) -> tuple[
    NDArray[float64],
    NDArray[np.float64 | np.int_ | np.bool],
    NDArray[np.float64 | np.int_ | np.bool],
]: ...
@overload
def histogram2d(
    x: _ArrayLike1DNumber_co,
    y: _ArrayLike1DNumber_co,
    bins: Sequence[Sequence[complex | float | int | bool]],
    range: None | _ArrayLike2DFloat_co = ...,
    density: None | bool = ...,
    weights: None | _ArrayLike1DFloat_co = ...,
) -> tuple[
    NDArray[float64],
    NDArray[np.complex128 | np.float64 | np.int_ | np.bool],
    NDArray[np.complex128 | np.float64 | np.int_ | np.bool],
]: ...

# NOTE: we're assuming/demanding here the `mask_func` returns
# an ndarray of shape `(n, n)`; otherwise there is the possibility
# of the output tuple having more or less than 2 elements
@overload
def mask_indices(
    n: int,
    mask_func: _MaskFunc[int],
    k: int = ...,
) -> tuple[NDArray[intp], NDArray[intp]]: ...
@overload
def mask_indices(
    n: int,
    mask_func: _MaskFunc[_T],
    k: _T,
) -> tuple[NDArray[intp], NDArray[intp]]: ...

def tril_indices(
    n: int,
    k: int = ...,
    m: None | int = ...,
) -> tuple[NDArray[int_], NDArray[int_]]: ...

def tril_indices_from(
    arr: NDArray[Any],
    k: int = ...,
) -> tuple[NDArray[int_], NDArray[int_]]: ...

def triu_indices(
    n: int,
    k: int = ...,
    m: None | int = ...,
) -> tuple[NDArray[int_], NDArray[int_]]: ...

def triu_indices_from(
    arr: NDArray[Any],
    k: int = ...,
) -> tuple[NDArray[int_], NDArray[int_]]: ...
```
