## Supplementary software v0.2.1 for "Virtual control arms for paediatric myopia trials: external validation of axial-elongation models": _type_check_impl.py

```
"""Automatically adapted for numpy Sep 19, 2005 by convertcode.py

"""
import functools

__all__ = ['iscomplexobj', 'isrealobj', 'imag', 'iscomplex',
           'isreal', 'nan_to_num', 'real', 'real_if_close',
           'typename', 'mintypecode',
           'common_type']

from .._utils import set_module
import numpy._core.numeric as _nx
from numpy._core.numeric import asarray, asanyarray, isnan, zeros
from numpy._core import overrides, getlimits
from ._ufunclike_impl import isneginf, isposinf


array_function_dispatch = functools.partial(
    overrides.array_function_dispatch, module='numpy')


_typecodes_by_elsize = 'GDFgdfQqLlIiHhBb?'


@set_module('numpy')
def mintypecode(typechars, typeset='GDFgdf', default='d'):
    """
    Return the character for the minimum-size type to which given types can
    be safely cast.

    The returned type character must represent the smallest size dtype such
    that an array of the returned type can handle the data from an array of
    all types in `typechars` (or if `typechars` is an array, then its
    dtype.char).

    Parameters
    ----------
    typechars : list of str or array_like
        If a list of strings, each string should represent a dtype.
        If array_like, the character representation of the array dtype is used.
    typeset : str or list of str, optional
        The set of characters that the returned character is chosen from.
        The default set is 'GDFgdf'.
    default : str, optional
        The default character, this is returned if none of the characters in
        `typechars` matches a character in `typeset`.

    Returns
    -------
    typechar : str
        The character representing the minimum-size type that was found.

    See Also
    --------
    dtype

    Examples
    --------
    >>> import numpy as np
    >>> np.mintypecode(['d', 'f', 'S'])
    'd'
    >>> x = np.array([1.1, 2-3.j])
    >>> np.mintypecode(x)
    'D'

    >>> np.mintypecode('abceh', default='G')
    'G'

    """
    typecodes = ((isinstance(t, str) and t) or asarray(t).dtype.char
                 for t in typechars)
    intersection = set(t for t in typecodes if t in typeset)
    if not intersection:
        return default
    if 'F' in intersection and 'd' in intersection:
        return 'D'
    return min(intersection, key=_typecodes_by_elsize.index)


def _real_dispatcher(val):
    return (val,)


@array_function_dispatch(_real_dispatcher)
def real(val):
    """
    Return the real part of the complex argument.

    Parameters
    ----------
    val : array_like
        Input array.

    Returns
    -------
    out : ndarray or scalar
        The real component of the complex argument. If `val` is real, the type
        of `val` is used for the output.  If `val` has complex elements, the
        returned type is float.

    See Also
    --------
    real_if_close, imag, angle

    Examples
    --------
    >>> import numpy as np
    >>> a = np.array([1+2j, 3+4j, 5+6j])
    >>> a.real
    array([1.,  3.,  5.])
    >>> a.real = 9
    >>> a
    array([9.+2.j,  9.+4.j,  9.+6.j])
    >>> a.real = np.array([9, 8, 7])
    >>> a
    array([9.+2.j,  8.+4.j,  7.+6.j])
    >>> np.real(1 + 1j)
    1.0

    """
    try:
        return val.real
    except AttributeError:
        return asanyarray(val).real


def _imag_dispatcher(val):
    return (val,)


@array_function_dispatch(_imag_dispatcher)
def imag(val):
    """
    Return the imaginary part of the complex argument.

    Parameters
    ----------
    val : array_like
        Input array.

    Returns
    -------
    out : ndarray or scalar
        The imaginary component of the complex argument. If `val` is real,
        the type of `val` is used for the output.  If `val` has complex
        elements, the returned type is float.

    See Also
    --------
    real, angle, real_if_close

    Examples
    --------
    >>> import numpy as np
    >>> a = np.array([1+2j, 3+4j, 5+6j])
    >>> a.imag
    array([2.,  4.,  6.])
    >>> a.imag = np.array([8, 10, 12])
    >>> a
    array([1. +8.j,  3.+10.j,  5.+12.j])
    >>> np.imag(1 + 1j)
    1.0

    """
    try:
        return val.imag
    except AttributeError:
        return asanyarray(val).imag


def _is_type_dispatcher(x):
    return (x,)


@array_function_dispatch(_is_type_dispatcher)
def iscomplex(x):
    """
    Returns a bool array, where True if input element is complex.

    What is tested is whether the input has a non-zero imaginary part, not if
    the input type is complex.

    Parameters
    ----------
    x : array_like
        Input array.

    Returns
    -------
    out : ndarray of bools
        Output array.

    See Also
    --------
    isreal
    iscomplexobj : Return True if x is a complex type or an array of complex
                   numbers.

    Examples
    --------
    >>> import numpy as np
    >>> np.iscomplex([1+1j, 1+0j, 4.5, 3, 2, 2j])
    array([ True, False, False, False, False,  True])

    """
    ax = asanyarray(x)
    if issubclass(ax.dtype.type, _nx.complexfloating):
        return ax.imag != 0
    res = zeros(ax.shape, bool)
    return res[()]   # convert to scalar if needed


@array_function_dispatch(_is_type_dispatcher)
def isreal(x):
    """
    Returns a bool array, where True if input element is real.

    If element has complex type with zero imaginary part, the return value
    for that element is True.

    Parameters
    ----------
    x : array_like
        Input array.

    Returns
    -------
    out : ndarray, bool
        Boolean array of same shape as `x`.

    Notes
    -----
    `isreal` may behave unexpectedly for string or object arrays (see examples)

    See Also
    --------
    iscomplex
    isrealobj : Return True if x is not a complex type.

    Examples
    --------
    >>> import numpy as np
    >>> a = np.array([1+1j, 1+0j, 4.5, 3, 2, 2j], dtype=complex)
    >>> np.isreal(a)
    array([False,  True,  True,  True,  True, False])

    The function does not work on string arrays.

    >>> a = np.array([2j, "a"], dtype="U")
    >>> np.isreal(a)  # Warns about non-elementwise comparison
    False

    Returns True for all elements in input array of ``dtype=object`` even if
    any of the elements is complex.

    >>> a = np.array([1, "2", 3+4j], dtype=object)
    >>> np.isreal(a)
    array([ True,  True,  True])

    isreal should not be used with object arrays

    >>> a = np.array([1+2j, 2+1j], dtype=object)
    >>> np.isreal(a)
    array([ True,  True])

    """
    return imag(x) == 0


@array_function_dispatch(_is_type_dispatcher)
def iscomplexobj(x):
    """
    Check for a complex type or an array of complex numbers.

    The type of the input is checked, not the value. Even if the input
    has an imaginary part equal to zero, `iscomplexobj` evaluates to True.

    Parameters
    ----------
    x : any
        The input can be of any type and shape.

    Returns
    -------
    iscomplexobj : bool
        The return value, True if `x` is of a complex type or has at least
        one complex element.

    See Also
    --------
    isrealobj, iscomplex

    Examples
    --------
    >>> import numpy as np
    >>> np.iscomplexobj(1)
    False
    >>> np.iscomplexobj(1+0j)
    True
    >>> np.iscomplexobj([3, 1+0j, True])
    True

    """
    try:
        dtype = x.dtype
        type_ = dtype.type
    except AttributeError:
        type_ = asarray(x).dtype.type
    return issubclass(type_, _nx.complexfloating)


@array_function_dispatch(_is_type_dispatcher)
def isrealobj(x):
    """
    Return True if x is a not complex type or an array of complex numbers.

    The type of the input is checked, not the value. So even if the input
    has an imaginary part equal to zero, `isrealobj` evaluates to False
    if the data type is complex.

    Parameters
    ----------
    x : any
        The input can be of any type and shape.

    Returns
    -------
    y : bool
        The return value, False if `x` is of a complex type.

    See Also
    --------
    iscomplexobj, isreal

    Notes
    -----
    The function is only meant for arrays with numerical values but it
    accepts all other objects. Since it assumes array input, the return
    value of other objects may be True.

    >>> np.isrealobj('A string')
    True
    >>> np.isrealobj(False)
    True
    >>> np.isrealobj(None)
    True

    Examples
    --------
    >>> import numpy as np
    >>> np.isrealobj(1)
    True
    >>> np.isrealobj(1+0j)
    False
    >>> np.isrealobj([3, 1+0j, True])
    False

    """
    return not iscomplexobj(x)

#-----------------------------------------------------------------------------

def _getmaxmin(t):
    from numpy._core import getlimits
    f = getlimits.finfo(t)
    return f.max, f.min


def _nan_to_num_dispatcher(x, copy=None, nan=None, posinf=None, neginf=None):
    return (x,)


@array_function_dispatch(_nan_to_num_dispatcher)
def nan_to_num(x, copy=True, nan=0.0, posinf=None, neginf=None):
    """
    Replace NaN with zero and infinity with large finite numbers (default
    behaviour) or with the numbers defined by the user using the `nan`,
    `posinf` and/or `neginf` keywords.

    If `x` is inexact, NaN is replaced by zero or by the user defined value in
    `nan` keyword, infinity is replaced by the largest finite floating point
    values representable by ``x.dtype`` or by the user defined value in
    `posinf` keyword and -infinity is replaced by the most negative finite
    floating point values representable by ``x.dtype`` or by the user defined
    value in `neginf` keyword.

    For complex dtypes, the above is applied to each of the real and
    imaginary components of `x` separately.

    If `x` is not inexact, then no replacements are made.

    Parameters
    ----------
    x : scalar or array_like
        Input data.
    copy : bool, optional
        Whether to create a copy of `x` (True) or to replace values
        in-place (False). The in-place operation only occurs if
        casting to an array does not require a copy.
        Default is True.
    nan : int, float, optional
        Value to be used to fill NaN values. If no value is passed
        then NaN values will be replaced with 0.0.
    posinf : int, float, optional
        Value to be used to fill positive infinity values. If no value is
        passed then positive infinity values will be replaced with a very
        large number.
    neginf : int, float, optional
        Value to be used to fill negative infinity values. If no value is
        passed then negative infinity values will be replaced with a very
        small (or negative) number.

    Returns
    -------
    out : ndarray
        `x`, with the non-finite values replaced. If `copy` is False, this may
        be `x` itself.

    See Also
    --------
    isinf : Shows which elements are positive or negative infinity.
    isneginf : Shows which elements are negative infinity.
    isposinf : Shows which elements are positive infinity.
    isnan : Shows which elements are Not a Number (NaN).
    isfinite : Shows which elements are finite (not NaN, not infinity)

    Notes
    -----
    NumPy uses the IEEE Standard for Binary Floating-Point for Arithmetic
    (IEEE 754). This means that Not a Number is not equivalent to infinity.

    Examples
    --------
    >>> import numpy as np
    >>> np.nan_to_num(np.inf)
    1.7976931348623157e+308
    >>> np.nan_to_num(-np.inf)
    -1.7976931348623157e+308
    >>> np.nan_to_num(np.nan)
    0.0
    >>> x = np.array([np.inf, -np.inf, np.nan, -128, 128])
    >>> np.nan_to_num(x)
    array([ 1.79769313e+308, -1.79769313e+308,  0.00000000e+000, # may vary
           -1.28000000e+002,  1.28000000e+002])
    >>> np.nan_to_num(x, nan=-9999, posinf=33333333, neginf=33333333)
    array([ 3.3333333e+07,  3.3333333e+07, -9.9990000e+03,
           -1.2800000e+02,  1.2800000e+02])
    >>> y = np.array([complex(np.inf, np.nan), np.nan, complex(np.nan, np.inf)])
    array([  1.79769313e+308,  -1.79769313e+308,   0.00000000e+000, # may vary
         -1.28000000e+002,   1.28000000e+002])
    >>> np.nan_to_num(y)
    array([  1.79769313e+308 +0.00000000e+000j, # may vary
             0.00000000e+000 +0.00000000e+000j,
             0.00000000e+000 +1.79769313e+308j])
    >>> np.nan_to_num(y, nan=111111, posinf=222222)
    array([222222.+111111.j, 111111.     +0.j, 111111.+222222.j])
    """
    x = _nx.array(x, subok=True, copy=copy)
    xtype = x.dtype.type

    isscalar = (x.ndim == 0)

    if not issubclass(xtype, _nx.inexact):
        return x[()] if isscalar else x

    iscomplex = issubclass(xtype, _nx.complexfloating)

    dest = (x.real, x.imag) if iscomplex else (x,)
    maxf, minf = _getmaxmin(x.real.dtype)
    if posinf is not None:
        maxf = posinf
    if neginf is not None:
        minf = neginf
    for d in dest:
        idx_nan = isnan(d)
        idx_posinf = isposinf(d)
        idx_neginf = isneginf(d)
        _nx.copyto(d, nan, where=idx_nan)
        _nx.copyto(d, maxf, where=idx_posinf)
        _nx.copyto(d, minf, where=idx_neginf)
    return x[()] if isscalar else x

#-----------------------------------------------------------------------------

def _real_if_close_dispatcher(a, tol=None):
    return (a,)


@array_function_dispatch(_real_if_close_dispatcher)
def real_if_close(a, tol=100):
    """
    If input is complex with all imaginary parts close to zero, return
    real parts.

    "Close to zero" is defined as `tol` * (machine epsilon of the type for
    `a`).

    Parameters
    ----------
    a : array_like
        Input array.
    tol : float
        Tolerance in machine epsilons for the complex part of the elements
        in the array. If the tolerance is <=1, then the absolute tolerance
        is used.

    Returns
    -------
    out : ndarray
        If `a` is real, the type of `a` is used for the output.  If `a`
        has complex elements, the returned type is float.

    See Also
    --------
    real, imag, angle

    Notes
    -----
    Machine epsilon varies from machine to machine and between data types
    but Python floats on most platforms have a machine epsilon equal to
    2.2204460492503131e-16.  You can use 'np.finfo(float).eps' to print
    out the machine epsilon for floats.

    Examples
    --------
    >>> import numpy as np
    >>> np.finfo(float).eps
    2.2204460492503131e-16 # may vary

    >>> np.real_if_close([2.1 + 4e-14j, 5.2 + 3e-15j], tol=1000)
    array([2.1, 5.2])
    >>> np.real_if_close([2.1 + 4e-13j, 5.2 + 3e-15j], tol=1000)
    array([2.1+4.e-13j, 5.2 + 3e-15j])

    """
    a = asanyarray(a)
    type_ = a.dtype.type
    if not issubclass(type_, _nx.complexfloating):
        return a
    if tol > 1:
        f = getlimits.finfo(type_)
        tol = f.eps * tol
    if _nx.all(_nx.absolute(a.imag) < tol):
        a = a.real
    return a


#-----------------------------------------------------------------------------

_namefromtype = {'S1': 'character',
                 '?': 'bool',
                 'b': 'signed char',
                 'B': 'unsigned char',
                 'h': 'short',
                 'H': 'unsigned short',
                 'i': 'integer',
                 'I': 'unsigned integer',
                 'l': 'long integer',
                 'L': 'unsigned long integer',
                 'q': 'long long integer',
                 'Q': 'unsigned long long integer',
                 'f': 'single precision',
                 'd': 'double precision',
                 'g': 'long precision',
                 'F': 'complex single precision',
                 'D': 'complex double precision',
                 'G': 'complex long double precision',
                 'S': 'string',
                 'U': 'unicode',
                 'V': 'void',
                 'O': 'object'
                 }

@set_module('numpy')
def typename(char):
    """
    Return a description for the given data type code.

    Parameters
    ----------
    char : str
        Data type code.

    Returns
    -------
    out : str
        Description of the input data type code.

    See Also
    --------
    dtype

    Examples
    --------
    >>> import numpy as np
    >>> typechars = ['S1', '?', 'B', 'D', 'G', 'F', 'I', 'H', 'L', 'O', 'Q',
    ...              'S', 'U', 'V', 'b', 'd', 'g', 'f', 'i', 'h', 'l', 'q']
    >>> for typechar in typechars:
    ...     print(typechar, ' : ', np.typename(typechar))
    ...
    S1  :  character
    ?  :  bool
    B  :  unsigned char
    D  :  complex double precision
    G  :  complex long double precision
    F  :  complex single precision
    I  :  unsigned integer
    H  :  unsigned short
    L  :  unsigned long integer
    O  :  object
    Q  :  unsigned long long integer
    S  :  string
    U  :  unicode
    V  :  void
    b  :  signed char
    d  :  double precision
    g  :  long precision
    f  :  single precision
    i  :  integer
    h  :  short
    l  :  long integer
    q  :  long long integer

    """
    return _namefromtype[char]

#-----------------------------------------------------------------------------


#determine the "minimum common type" for a group of arrays.
array_type = [[_nx.float16, _nx.float32, _nx.float64, _nx.longdouble],
              [None, _nx.complex64, _nx.complex128, _nx.clongdouble]]
array_precision = {_nx.float16: 0,
                   _nx.float32: 1,
                   _nx.float64: 2,
                   _nx.longdouble: 3,
                   _nx.complex64: 1,
                   _nx.complex128: 2,
                   _nx.clongdouble: 3}


def _common_type_dispatcher(*arrays):
    return arrays


@array_function_dispatch(_common_type_dispatcher)
def common_type(*arrays):
    """
    Return a scalar type which is common to the input arrays.

    The return type will always be an inexact (i.e. floating point) scalar
    type, even if all the arrays are integer arrays. If one of the inputs is
    an integer array, the minimum precision type that is returned is a
    64-bit floating point dtype.

    All input arrays except int64 and uint64 can be safely cast to the
    returned dtype without loss of information.

    Parameters
    ----------
    array1, array2, ... : ndarrays
        Input arrays.

    Returns
    -------
    out : data type code
        Data type code.

    See Also
    --------
    dtype, mintypecode

    Examples
    --------
    >>> np.common_type(np.arange(2, dtype=np.float32))
    <class 'numpy.float32'>
    >>> np.common_type(np.arange(2, dtype=np.float32), np.arange(2))
    <class 'numpy.float64'>
    >>> np.common_type(np.arange(4), np.array([45, 6.j]), np.array([45.0]))
    <class 'numpy.complex128'>

    """
    is_complex = False
    precision = 0
    for a in arrays:
        t = a.dtype.type
        if iscomplexobj(a):
            is_complex = True
        if issubclass(t, _nx.integer):
            p = 2  # array_precision[_nx.double]
        else:
            p = array_precision.get(t)
            if p is None:
                raise TypeError("can't get common type for non-numeric array")
        precision = max(precision, p)
    if is_complex:
        return array_type[1][precision]
    else:
        return array_type[0][precision]
```
