## Supplementary software v0.2.1 for "Virtual control arms for paediatric myopia trials: external validation of axial-elongation models": _type_check_impl.pyi

```
from collections.abc import Container, Iterable
from typing import Literal as L, Any, overload, TypeVar

import numpy as np
from numpy import (
    _HasRealAndImag,
    dtype,
    generic,
    floating,
    complexfloating,
    integer,
)

from numpy._typing import (
    ArrayLike,
    NBitBase,
    NDArray,
    _64Bit,
    _SupportsDType,
    _ScalarLike_co,
    _ArrayLike,
)

__all__ = [
    "iscomplexobj",
    "isrealobj",
    "imag",
    "iscomplex",
    "isreal",
    "nan_to_num",
    "real",
    "real_if_close",
    "typename",
    "mintypecode",
    "common_type",
]

_T = TypeVar("_T")
_T_co = TypeVar("_T_co", covariant=True)
_SCT = TypeVar("_SCT", bound=generic)
_NBit1 = TypeVar("_NBit1", bound=NBitBase)
_NBit2 = TypeVar("_NBit2", bound=NBitBase)


def mintypecode(
    typechars: Iterable[str | ArrayLike],
    typeset: Container[str] = ...,
    default: str = ...,
) -> str: ...

@overload
def real(val: _HasRealAndImag[_T, Any]) -> _T: ...
@overload
def real(val: ArrayLike) -> NDArray[Any]: ...

@overload
def imag(val: _HasRealAndImag[Any, _T]) -> _T: ...
@overload
def imag(val: ArrayLike) -> NDArray[Any]: ...

@overload
def iscomplex(x: _ScalarLike_co) -> np.bool: ...  # type: ignore[misc]
@overload
def iscomplex(x: ArrayLike) -> NDArray[np.bool]: ...

@overload
def isreal(x: _ScalarLike_co) -> np.bool: ...  # type: ignore[misc]
@overload
def isreal(x: ArrayLike) -> NDArray[np.bool]: ...

def iscomplexobj(x: _SupportsDType[dtype[Any]] | ArrayLike) -> bool: ...

def isrealobj(x: _SupportsDType[dtype[Any]] | ArrayLike) -> bool: ...

@overload
def nan_to_num(  # type: ignore[misc]
    x: _SCT,
    copy: bool = ...,
    nan: float = ...,
    posinf: None | float = ...,
    neginf: None | float = ...,
) -> _SCT: ...
@overload
def nan_to_num(
    x: _ScalarLike_co,
    copy: bool = ...,
    nan: float = ...,
    posinf: None | float = ...,
    neginf: None | float = ...,
) -> Any: ...
@overload
def nan_to_num(
    x: _ArrayLike[_SCT],
    copy: bool = ...,
    nan: float = ...,
    posinf: None | float = ...,
    neginf: None | float = ...,
) -> NDArray[_SCT]: ...
@overload
def nan_to_num(
    x: ArrayLike,
    copy: bool = ...,
    nan: float = ...,
    posinf: None | float = ...,
    neginf: None | float = ...,
) -> NDArray[Any]: ...

# If one passes a complex array to `real_if_close`, then one is reasonably
# expected to verify the output dtype (so we can return an unsafe union here)

@overload
def real_if_close(  # type: ignore[misc]
    a: _ArrayLike[complexfloating[_NBit1, _NBit1]],
    tol: float = ...,
) -> NDArray[floating[_NBit1]] | NDArray[complexfloating[_NBit1, _NBit1]]: ...
@overload
def real_if_close(
    a: _ArrayLike[_SCT],
    tol: float = ...,
) -> NDArray[_SCT]: ...
@overload
def real_if_close(
    a: ArrayLike,
    tol: float = ...,
) -> NDArray[Any]: ...

@overload
def typename(char: L['S1']) -> L['character']: ...
@overload
def typename(char: L['?']) -> L['bool']: ...
@overload
def typename(char: L['b']) -> L['signed char']: ...
@overload
def typename(char: L['B']) -> L['unsigned char']: ...
@overload
def typename(char: L['h']) -> L['short']: ...
@overload
def typename(char: L['H']) -> L['unsigned short']: ...
@overload
def typename(char: L['i']) -> L['integer']: ...
@overload
def typename(char: L['I']) -> L['unsigned integer']: ...
@overload
def typename(char: L['l']) -> L['long integer']: ...
@overload
def typename(char: L['L']) -> L['unsigned long integer']: ...
@overload
def typename(char: L['q']) -> L['long long integer']: ...
@overload
def typename(char: L['Q']) -> L['unsigned long long integer']: ...
@overload
def typename(char: L['f']) -> L['single precision']: ...
@overload
def typename(char: L['d']) -> L['double precision']: ...
@overload
def typename(char: L['g']) -> L['long precision']: ...
@overload
def typename(char: L['F']) -> L['complex single precision']: ...
@overload
def typename(char: L['D']) -> L['complex double precision']: ...
@overload
def typename(char: L['G']) -> L['complex long double precision']: ...
@overload
def typename(char: L['S']) -> L['string']: ...
@overload
def typename(char: L['U']) -> L['unicode']: ...
@overload
def typename(char: L['V']) -> L['void']: ...
@overload
def typename(char: L['O']) -> L['object']: ...

@overload
def common_type(  # type: ignore[misc]
    *arrays: _SupportsDType[dtype[
        integer[Any]
    ]]
) -> type[floating[_64Bit]]: ...
@overload
def common_type(  # type: ignore[misc]
    *arrays: _SupportsDType[dtype[
        floating[_NBit1]
    ]]
) -> type[floating[_NBit1]]: ...
@overload
def common_type(  # type: ignore[misc]
    *arrays: _SupportsDType[dtype[
        integer[Any] | floating[_NBit1]
    ]]
) -> type[floating[_NBit1 | _64Bit]]: ...
@overload
def common_type(  # type: ignore[misc]
    *arrays: _SupportsDType[dtype[
        floating[_NBit1] | complexfloating[_NBit2, _NBit2]
    ]]
) -> type[complexfloating[_NBit1 | _NBit2, _NBit1 | _NBit2]]: ...
@overload
def common_type(
    *arrays: _SupportsDType[dtype[
        integer[Any] | floating[_NBit1] | complexfloating[_NBit2, _NBit2]
    ]]
) -> type[complexfloating[_64Bit | _NBit1 | _NBit2, _64Bit | _NBit1 | _NBit2]]: ...
```
