## Supplementary software v0.2.1 for "Virtual control arms for paediatric myopia trials: external validation of axial-elongation models": _ufunclike_impl.py

```
"""
Module of functions that are like ufuncs in acting on arrays and optionally
storing results in an output array.

"""
__all__ = ['fix', 'isneginf', 'isposinf']

import numpy._core.numeric as nx
from numpy._core.overrides import array_function_dispatch


def _dispatcher(x, out=None):
    return (x, out)


@array_function_dispatch(_dispatcher, verify=False, module='numpy')
def fix(x, out=None):
    """
    Round to nearest integer towards zero.

    Round an array of floats element-wise to nearest integer towards zero.
    The rounded values have the same data-type as the input.

    Parameters
    ----------
    x : array_like
        An array to be rounded
    out : ndarray, optional
        A location into which the result is stored. If provided, it must have
        a shape that the input broadcasts to. If not provided or None, a
        freshly-allocated array is returned.

    Returns
    -------
    out : ndarray of floats
        An array with the same dimensions and data-type as the input.
        If second argument is not supplied then a new array is returned
        with the rounded values.

        If a second argument is supplied the result is stored there.
        The return value ``out`` is then a reference to that array.

    See Also
    --------
    rint, trunc, floor, ceil
    around : Round to given number of decimals

    Examples
    --------
    >>> import numpy as np
    >>> np.fix(3.14)
    3.0
    >>> np.fix(3)
    3
    >>> np.fix([2.1, 2.9, -2.1, -2.9])
    array([ 2.,  2., -2., -2.])

    """
    # promote back to an array if flattened
    res = nx.asanyarray(nx.ceil(x, out=out))
    res = nx.floor(x, out=res, where=nx.greater_equal(x, 0))

    # when no out argument is passed and no subclasses are involved, flatten
    # scalars
    if out is None and type(res) is nx.ndarray:
        res = res[()]
    return res


@array_function_dispatch(_dispatcher, verify=False, module='numpy')
def isposinf(x, out=None):
    """
    Test element-wise for positive infinity, return result as bool array.

    Parameters
    ----------
    x : array_like
        The input array.
    out : array_like, optional
        A location into which the result is stored. If provided, it must have a
        shape that the input broadcasts to. If not provided or None, a
        freshly-allocated boolean array is returned.

    Returns
    -------
    out : ndarray
        A boolean array with the same dimensions as the input.
        If second argument is not supplied then a boolean array is returned
        with values True where the corresponding element of the input is
        positive infinity and values False where the element of the input is
        not positive infinity.

        If a second argument is supplied the result is stored there. If the
        type of that array is a numeric type the result is represented as zeros
        and ones, if the type is boolean then as False and True.
        The return value `out` is then a reference to that array.

    See Also
    --------
    isinf, isneginf, isfinite, isnan

    Notes
    -----
    NumPy uses the IEEE Standard for Binary Floating-Point for Arithmetic
    (IEEE 754).

    Errors result if the second argument is also supplied when x is a scalar
    input, if first and second arguments have different shapes, or if the
    first argument has complex values

    Examples
    --------
    >>> import numpy as np
    >>> np.isposinf(np.inf)
    True
    >>> np.isposinf(-np.inf)
    False
    >>> np.isposinf([-np.inf, 0., np.inf])
    array([False, False,  True])

    >>> x = np.array([-np.inf, 0., np.inf])
    >>> y = np.array([2, 2, 2])
    >>> np.isposinf(x, y)
    array([0, 0, 1])
    >>> y
    array([0, 0, 1])

    """
    is_inf = nx.isinf(x)
    try:
        signbit = ~nx.signbit(x)
    except TypeError as e:
        dtype = nx.asanyarray(x).dtype
        raise TypeError(f'This operation is not supported for {dtype} values '
                        'because it would be ambiguous.') from e
    else:
        return nx.logical_and(is_inf, signbit, out)


@array_function_dispatch(_dispatcher, verify=False, module='numpy')
def isneginf(x, out=None):
    """
    Test element-wise for negative infinity, return result as bool array.

    Parameters
    ----------
    x : array_like
        The input array.
    out : array_like, optional
        A location into which the result is stored. If provided, it must have a
        shape that the input broadcasts to. If not provided or None, a
        freshly-allocated boolean array is returned.

    Returns
    -------
    out : ndarray
        A boolean array with the same dimensions as the input.
        If second argument is not supplied then a numpy boolean array is
        returned with values True where the corresponding element of the
        input is negative infinity and values False where the element of
        the input is not negative infinity.

        If a second argument is supplied the result is stored there. If the
        type of that array is a numeric type the result is represented as
        zeros and ones, if the type is boolean then as False and True. The
        return value `out` is then a reference to that array.

    See Also
    --------
    isinf, isposinf, isnan, isfinite

    Notes
    -----
    NumPy uses the IEEE Standard for Binary Floating-Point for Arithmetic
    (IEEE 754).

    Errors result if the second argument is also supplied when x is a scalar
    input, if first and second arguments have different shapes, or if the
    first argument has complex values.

    Examples
    --------
    >>> import numpy as np
    >>> np.isneginf(-np.inf)
    True
    >>> np.isneginf(np.inf)
    False
    >>> np.isneginf([-np.inf, 0., np.inf])
    array([ True, False, False])

    >>> x = np.array([-np.inf, 0., np.inf])
    >>> y = np.array([2, 2, 2])
    >>> np.isneginf(x, y)
    array([1, 0, 0])
    >>> y
    array([1, 0, 0])

    """
    is_inf = nx.isinf(x)
    try:
        signbit = nx.signbit(x)
    except TypeError as e:
        dtype = nx.asanyarray(x).dtype
        raise TypeError(f'This operation is not supported for {dtype} values '
                        'because it would be ambiguous.') from e
    else:
        return nx.logical_and(is_inf, signbit, out)
```
