## Supplementary software v0.2.1 for "Virtual control arms for paediatric myopia trials: external validation of axial-elongation models": _ufunclike_impl.pyi

```
from typing import Any, overload, TypeVar

import numpy as np
from numpy import floating, object_
from numpy._typing import (
    NDArray,
    _FloatLike_co,
    _ArrayLikeFloat_co,
    _ArrayLikeObject_co,
)

__all__ = ["fix", "isneginf", "isposinf"]

_ArrayType = TypeVar("_ArrayType", bound=NDArray[Any])

@overload
def fix(  # type: ignore[misc]
    x: _FloatLike_co,
    out: None = ...,
) -> floating[Any]: ...
@overload
def fix(
    x: _ArrayLikeFloat_co,
    out: None = ...,
) -> NDArray[floating[Any]]: ...
@overload
def fix(
    x: _ArrayLikeObject_co,
    out: None = ...,
) -> NDArray[object_]: ...
@overload
def fix(
    x: _ArrayLikeFloat_co | _ArrayLikeObject_co,
    out: _ArrayType,
) -> _ArrayType: ...

@overload
def isposinf(  # type: ignore[misc]
    x: _FloatLike_co,
    out: None = ...,
) -> np.bool: ...
@overload
def isposinf(
    x: _ArrayLikeFloat_co,
    out: None = ...,
) -> NDArray[np.bool]: ...
@overload
def isposinf(
    x: _ArrayLikeFloat_co,
    out: _ArrayType,
) -> _ArrayType: ...

@overload
def isneginf(  # type: ignore[misc]
    x: _FloatLike_co,
    out: None = ...,
) -> np.bool: ...
@overload
def isneginf(
    x: _ArrayLikeFloat_co,
    out: None = ...,
) -> NDArray[np.bool]: ...
@overload
def isneginf(
    x: _ArrayLikeFloat_co,
    out: _ArrayType,
) -> _ArrayType: ...
```
