## Supplementary software v0.2.1 for "Virtual control arms for paediatric myopia trials: external validation of axial-elongation models": _user_array_impl.py

```
"""
Container class for backward compatibility with NumArray.

The user_array.container class exists for backward compatibility with NumArray
and is not meant to be used in new code. If you need to create an array
container class, we recommend either creating a class that wraps an ndarray
or subclasses ndarray.

"""
from numpy._core import (
    array, asarray, absolute, add, subtract, multiply, divide,
    remainder, power, left_shift, right_shift, bitwise_and, bitwise_or,
    bitwise_xor, invert, less, less_equal, not_equal, equal, greater,
    greater_equal, shape, reshape, arange, sin, sqrt, transpose
)
from numpy._core.overrides import set_module


@set_module("numpy.lib.user_array")
class container:
    """
    container(data, dtype=None, copy=True)

    Standard container-class for easy multiple-inheritance.

    Methods
    -------
    copy
    tostring
    byteswap
    astype

    """
    def __init__(self, data, dtype=None, copy=True):
        self.array = array(data, dtype, copy=copy)

    def __repr__(self):
        if self.ndim > 0:
            return self.__class__.__name__ + repr(self.array)[len("array"):]
        else:
            return self.__class__.__name__ + "(" + repr(self.array) + ")"

    def __array__(self, t=None):
        if t:
            return self.array.astype(t)
        return self.array

    # Array as sequence
    def __len__(self):
        return len(self.array)

    def __getitem__(self, index):
        return self._rc(self.array[index])

    def __setitem__(self, index, value):
        self.array[index] = asarray(value, self.dtype)

    def __abs__(self):
        return self._rc(absolute(self.array))

    def __neg__(self):
        return self._rc(-self.array)

    def __add__(self, other):
        return self._rc(self.array + asarray(other))

    __radd__ = __add__

    def __iadd__(self, other):
        add(self.array, other, self.array)
        return self

    def __sub__(self, other):
        return self._rc(self.array - asarray(other))

    def __rsub__(self, other):
        return self._rc(asarray(other) - self.array)

    def __isub__(self, other):
        subtract(self.array, other, self.array)
        return self

    def __mul__(self, other):
        return self._rc(multiply(self.array, asarray(other)))

    __rmul__ = __mul__

    def __imul__(self, other):
        multiply(self.array, other, self.array)
        return self

    def __div__(self, other):
        return self._rc(divide(self.array, asarray(other)))

    def __rdiv__(self, other):
        return self._rc(divide(asarray(other), self.array))

    def __idiv__(self, other):
        divide(self.array, other, self.array)
        return self

    def __mod__(self, other):
        return self._rc(remainder(self.array, other))

    def __rmod__(self, other):
        return self._rc(remainder(other, self.array))

    def __imod__(self, other):
        remainder(self.array, other, self.array)
        return self

    def __divmod__(self, other):
        return (self._rc(divide(self.array, other)),
                self._rc(remainder(self.array, other)))

    def __rdivmod__(self, other):
        return (self._rc(divide(other, self.array)),
                self._rc(remainder(other, self.array)))

    def __pow__(self, other):
        return self._rc(power(self.array, asarray(other)))

    def __rpow__(self, other):
        return self._rc(power(asarray(other), self.array))

    def __ipow__(self, other):
        power(self.array, other, self.array)
        return self

    def __lshift__(self, other):
        return self._rc(left_shift(self.array, other))

    def __rshift__(self, other):
        return self._rc(right_shift(self.array, other))

    def __rlshift__(self, other):
        return self._rc(left_shift(other, self.array))

    def __rrshift__(self, other):
        return self._rc(right_shift(other, self.array))

    def __ilshift__(self, other):
        left_shift(self.array, other, self.array)
        return self

    def __irshift__(self, other):
        right_shift(self.array, other, self.array)
        return self

    def __and__(self, other):
        return self._rc(bitwise_and(self.array, other))

    def __rand__(self, other):
        return self._rc(bitwise_and(other, self.array))

    def __iand__(self, other):
        bitwise_and(self.array, other, self.array)
        return self

    def __xor__(self, other):
        return self._rc(bitwise_xor(self.array, other))

    def __rxor__(self, other):
        return self._rc(bitwise_xor(other, self.array))

    def __ixor__(self, other):
        bitwise_xor(self.array, other, self.array)
        return self

    def __or__(self, other):
        return self._rc(bitwise_or(self.array, other))

    def __ror__(self, other):
        return self._rc(bitwise_or(other, self.array))

    def __ior__(self, other):
        bitwise_or(self.array, other, self.array)
        return self

    def __pos__(self):
        return self._rc(self.array)

    def __invert__(self):
        return self._rc(invert(self.array))

    def _scalarfunc(self, func):
        if self.ndim == 0:
            return func(self[0])
        else:
            raise TypeError(
                "only rank-0 arrays can be converted to Python scalars.")

    def __complex__(self):
        return self._scalarfunc(complex)

    def __float__(self):
        return self._scalarfunc(float)

    def __int__(self):
        return self._scalarfunc(int)

    def __hex__(self):
        return self._scalarfunc(hex)

    def __oct__(self):
        return self._scalarfunc(oct)

    def __lt__(self, other):
        return self._rc(less(self.array, other))

    def __le__(self, other):
        return self._rc(less_equal(self.array, other))

    def __eq__(self, other):
        return self._rc(equal(self.array, other))

    def __ne__(self, other):
        return self._rc(not_equal(self.array, other))

    def __gt__(self, other):
        return self._rc(greater(self.array, other))

    def __ge__(self, other):
        return self._rc(greater_equal(self.array, other))

    def copy(self):
        ""
        return self._rc(self.array.copy())

    def tostring(self):
        ""
        return self.array.tostring()

    def tobytes(self):
        ""
        return self.array.tobytes()

    def byteswap(self):
        ""
        return self._rc(self.array.byteswap())

    def astype(self, typecode):
        ""
        return self._rc(self.array.astype(typecode))

    def _rc(self, a):
        if len(shape(a)) == 0:
            return a
        else:
            return self.__class__(a)

    def __array_wrap__(self, *args):
        return self.__class__(args[0])

    def __setattr__(self, attr, value):
        if attr == 'array':
            object.__setattr__(self, attr, value)
            return
        try:
            self.array.__setattr__(attr, value)
        except AttributeError:
            object.__setattr__(self, attr, value)

    # Only called after other approaches fail.
    def __getattr__(self, attr):
        if (attr == 'array'):
            return object.__getattribute__(self, attr)
        return self.array.__getattribute__(attr)


#############################################################
# Test of class container
#############################################################
if __name__ == '__main__':
    temp = reshape(arange(10000), (100, 100))

    ua = container(temp)
    # new object created begin test
    print(dir(ua))
    print(shape(ua), ua.shape)  # I have changed Numeric.py

    ua_small = ua[:3, :5]
    print(ua_small)
    # this did not change ua[0,0], which is not normal behavior
    ua_small[0, 0] = 10
    print(ua_small[0, 0], ua[0, 0])
    print(sin(ua_small) / 3. * 6. + sqrt(ua_small ** 2))
    print(less(ua_small, 103), type(less(ua_small, 103)))
    print(type(ua_small * reshape(arange(15), shape(ua_small))))
    print(reshape(ua_small, (5, 3)))
    print(transpose(ua_small))
```
