## Supplementary software v0.2.1 for "Virtual control arms for paediatric myopia trials: external validation of axial-elongation models": _user_array_impl.pyi

```
from types import EllipsisType
from typing import Any, Generic, SupportsIndex, TypeAlias, TypeVar, overload

from _typeshed import Incomplete
from typing_extensions import Self, deprecated, override

import numpy as np
import numpy.typing as npt
from numpy._typing import _ArrayLike, _ArrayLikeBool_co, _ArrayLikeInt_co, _DTypeLike

###

_ScalarT = TypeVar("_ScalarT", bound=np.generic)
_ShapeT = TypeVar("_ShapeT", bound=tuple[int, ...])
_ShapeT_co = TypeVar("_ShapeT_co", bound=tuple[int, ...], default=Any, covariant=True)
_DTypeT = TypeVar("_DTypeT", bound=np.dtype[Any])
_DTypeT_co = TypeVar("_DTypeT_co", bound=np.dtype[Any], default=np.dtype[Any], covariant=True)

_BoolArrayT = TypeVar("_BoolArrayT", bound=container[Any, np.dtype[np.bool]])
_IntegralArrayT = TypeVar("_IntegralArrayT", bound=container[Any, np.dtype[np.bool | np.integer | np.object_]])
_RealContainerT = TypeVar(
    "_RealContainerT",
    bound=container[Any, np.dtype[np.bool | np.integer | np.floating | np.timedelta64 | np.object_]],
)
_NumericContainerT = TypeVar("_NumericContainerT", bound=container[Any, np.dtype[np.number | np.timedelta64 | np.object_]])

_ArrayInt_co: TypeAlias = npt.NDArray[np.integer | np.bool]

_ToIndexSlice: TypeAlias = slice | EllipsisType | _ArrayInt_co | None
_ToIndexSlices: TypeAlias = _ToIndexSlice | tuple[_ToIndexSlice, ...]
_ToIndex: TypeAlias = SupportsIndex | _ToIndexSlice
_ToIndices: TypeAlias = _ToIndex | tuple[_ToIndex, ...]

###

class container(Generic[_ShapeT_co, _DTypeT_co]):
    array: np.ndarray[_ShapeT_co, _DTypeT_co]

    @overload
    def __init__(
        self,
        /,
        data: container[_ShapeT_co, _DTypeT_co] | np.ndarray[_ShapeT_co, _DTypeT_co],
        dtype: None = None,
        copy: bool = True,
    ) -> None: ...
    @overload
    def __init__(
        self: container[Any, np.dtype[_ScalarT]],
        /,
        data: _ArrayLike[_ScalarT],
        dtype: None = None,
        copy: bool = True,
    ) -> None: ...
    @overload
    def __init__(
        self: container[Any, np.dtype[_ScalarT]],
        /,
        data: npt.ArrayLike,
        dtype: _DTypeLike[_ScalarT],
        copy: bool = True,
    ) -> None: ...
    @overload
    def __init__(self, /, data: npt.ArrayLike, dtype: npt.DTypeLike | None = None, copy: bool = True) -> None: ...

    #
    def __complex__(self, /) -> complex: ...
    def __float__(self, /) -> float: ...
    def __int__(self, /) -> int: ...
    def __hex__(self, /) -> str: ...
    def __oct__(self, /) -> str: ...

    #
    @override
    def __eq__(self, other: object, /) -> container[_ShapeT_co, np.dtype[np.bool]]: ...  # type: ignore[override]  # pyright: ignore[reportIncompatibleMethodOverride]
    @override
    def __ne__(self, other: object, /) -> container[_ShapeT_co, np.dtype[np.bool]]: ...  # type: ignore[override]  # pyright: ignore[reportIncompatibleMethodOverride]

    #
    def __lt__(self, other: npt.ArrayLike, /) -> container[_ShapeT_co, np.dtype[np.bool]]: ...
    def __le__(self, other: npt.ArrayLike, /) -> container[_ShapeT_co, np.dtype[np.bool]]: ...
    def __gt__(self, other: npt.ArrayLike, /) -> container[_ShapeT_co, np.dtype[np.bool]]: ...
    def __ge__(self, other: npt.ArrayLike, /) -> container[_ShapeT_co, np.dtype[np.bool]]: ...

    #
    def __len__(self, /) -> int: ...

    # keep in sync with np.ndarray
    @overload
    def __getitem__(self, key: _ArrayInt_co | tuple[_ArrayInt_co, ...], /) -> container[_ShapeT_co, _DTypeT_co]: ...
    @overload
    def __getitem__(self, key: _ToIndexSlices, /) -> container[Any, _DTypeT_co]: ...
    @overload
    def __getitem__(self, key: _ToIndices, /) -> Any: ...
    @overload
    def __getitem__(self: container[Any, np.dtype[np.void]], key: list[str], /) -> container[_ShapeT_co, np.dtype[np.void]]: ...
    @overload
    def __getitem__(self: container[Any, np.dtype[np.void]], key: str, /) -> container[_ShapeT_co, np.dtype[Any]]: ...

    # keep in sync with np.ndarray
    @overload
    def __setitem__(self, index: _ToIndices, value: object, /) -> None: ...
    @overload
    def __setitem__(self: container[Any, np.dtype[np.void]], key: str | list[str], value: object, /) -> None: ...

    # keep in sync with np.ndarray
    @overload
    def __abs__(self: container[_ShapeT, np.dtype[np.complex64]], /) -> container[_ShapeT, np.dtype[np.float32]]: ...  # type: ignore[overload-overlap]
    @overload
    def __abs__(self: container[_ShapeT, np.dtype[np.complex128]], /) -> container[_ShapeT, np.dtype[np.float64]]: ...
    @overload
    def __abs__(self: container[_ShapeT, np.dtype[np.complex192]], /) -> container[_ShapeT, np.dtype[np.float96]]: ...
    @overload
    def __abs__(self: container[_ShapeT, np.dtype[np.complex256]], /) -> container[_ShapeT, np.dtype[np.float128]]: ...
    @overload
    def __abs__(self: _RealContainerT, /) -> _RealContainerT: ...

    #
    def __neg__(self: _NumericContainerT, /) -> _NumericContainerT: ...  # noqa: PYI019
    def __pos__(self: _NumericContainerT, /) -> _NumericContainerT: ...  # noqa: PYI019
    def __invert__(self: _IntegralArrayT, /) -> _IntegralArrayT: ...  # noqa: PYI019

    # TODO(jorenham): complete these binary ops

    #
    def __add__(self, other: npt.ArrayLike, /) -> Incomplete: ...
    def __radd__(self, other: npt.ArrayLike, /) -> Incomplete: ...
    def __iadd__(self, other: npt.ArrayLike, /) -> Self: ...

    #
    def __sub__(self, other: npt.ArrayLike, /) -> Incomplete: ...
    def __rsub__(self, other: npt.ArrayLike, /) -> Incomplete: ...
    def __isub__(self, other: npt.ArrayLike, /) -> Self: ...

    #
    def __mul__(self, other: npt.ArrayLike, /) -> Incomplete: ...
    def __rmul__(self, other: npt.ArrayLike, /) -> Incomplete: ...
    def __imul__(self, other: npt.ArrayLike, /) -> Self: ...

    #
    def __div__(self, other: npt.ArrayLike, /) -> Incomplete: ...
    def __rdiv__(self, other: npt.ArrayLike, /) -> Incomplete: ...
    def __idiv__(self, other: npt.ArrayLike, /) -> Self: ...

    #
    def __mod__(self, other: npt.ArrayLike, /) -> Incomplete: ...
    def __rmod__(self, other: npt.ArrayLike, /) -> Incomplete: ...
    def __imod__(self, other: npt.ArrayLike, /) -> Self: ...

    #
    def __divmod__(self, other: npt.ArrayLike, /) -> tuple[Incomplete, Incomplete]: ...
    def __rdivmod__(self, other: npt.ArrayLike, /) -> tuple[Incomplete, Incomplete]: ...

    #
    def __pow__(self, other: npt.ArrayLike, /) -> Incomplete: ...
    def __rpow__(self, other: npt.ArrayLike, /) -> Incomplete: ...
    def __ipow__(self, other: npt.ArrayLike, /) -> Self: ...

    #
    def __lshift__(self, other: _ArrayLikeInt_co, /) -> container[Any, np.dtype[np.integer]]: ...
    def __rlshift__(self, other: _ArrayLikeInt_co, /) -> container[Any, np.dtype[np.integer]]: ...
    def __ilshift__(self, other: _ArrayLikeInt_co, /) -> Self: ...

    #
    def __rshift__(self, other: _ArrayLikeInt_co, /) -> container[Any, np.dtype[np.integer]]: ...
    def __rrshift__(self, other: _ArrayLikeInt_co, /) -> container[Any, np.dtype[np.integer]]: ...
    def __irshift__(self, other: _ArrayLikeInt_co, /) -> Self: ...

    #
    @overload
    def __and__(self: container[Any, np.dtype[np.bool]], other: _ArrayLikeBool_co, /) -> container[Any, np.dtype[np.bool]]: ...
    @overload
    def __and__(self, other: _ArrayLikeInt_co, /) -> container[Any, np.dtype[np.bool | np.integer]]: ...
    __rand__ = __and__
    @overload
    def __iand__(self: _BoolArrayT, other: _ArrayLikeBool_co, /) -> _BoolArrayT: ...
    @overload
    def __iand__(self, other: _ArrayLikeInt_co, /) -> Self: ...

    #
    @overload
    def __xor__(self: container[Any, np.dtype[np.bool]], other: _ArrayLikeBool_co, /) -> container[Any, np.dtype[np.bool]]: ...
    @overload
    def __xor__(self, other: _ArrayLikeInt_co, /) -> container[Any, np.dtype[np.bool | np.integer]]: ...
    __rxor__ = __xor__
    @overload
    def __ixor__(self: _BoolArrayT, other: _ArrayLikeBool_co, /) -> _BoolArrayT: ...
    @overload
    def __ixor__(self, other: _ArrayLikeInt_co, /) -> Self: ...

    #
    @overload
    def __or__(self: container[Any, np.dtype[np.bool]], other: _ArrayLikeBool_co, /) -> container[Any, np.dtype[np.bool]]: ...
    @overload
    def __or__(self, other: _ArrayLikeInt_co, /) -> container[Any, np.dtype[np.bool | np.integer]]: ...
    __ror__ = __or__
    @overload
    def __ior__(self: _BoolArrayT, other: _ArrayLikeBool_co, /) -> _BoolArrayT: ...
    @overload
    def __ior__(self, other: _ArrayLikeInt_co, /) -> Self: ...

    #
    @overload
    def __array__(self, /, t: None = None) -> np.ndarray[_ShapeT_co, _DTypeT_co]: ...
    @overload
    def __array__(self, /, t: _DTypeT) -> np.ndarray[_ShapeT_co, _DTypeT]: ...

    #
    @overload
    def __array_wrap__(self, arg0: npt.ArrayLike, /) -> container[_ShapeT_co, _DTypeT_co]: ...
    @overload
    def __array_wrap__(self, a: np.ndarray[_ShapeT, _DTypeT], c: Any = ..., s: Any = ..., /) -> container[_ShapeT, _DTypeT]: ...

    #
    def copy(self, /) -> Self: ...
    @deprecated("tostring() is deprecated. Use tobytes() instead.")
    def tostring(self, /) -> bytes: ...
    def tobytes(self, /) -> bytes: ...
    def byteswap(self, /) -> Self: ...
    def astype(self, /, typecode: _DTypeLike[_ScalarT]) -> container[_ShapeT_co, np.dtype[_ScalarT]]: ...
```
