## Supplementary software v0.2.1 for "Virtual control arms for paediatric myopia trials: external validation of axial-elongation models": _utils_impl.py

```
import os
import sys
import textwrap
import types
import warnings
import functools
import platform

from numpy._core import ndarray
from numpy._utils import set_module
import numpy as np

__all__ = [
    'get_include', 'info', 'show_runtime'
]


@set_module('numpy')
def show_runtime():
    """
    Print information about various resources in the system
    including available intrinsic support and BLAS/LAPACK library
    in use

    .. versionadded:: 1.24.0

    See Also
    --------
    show_config : Show libraries in the system on which NumPy was built.

    Notes
    -----
    1. Information is derived with the help of `threadpoolctl <https://pypi.org/project/threadpoolctl/>`_
       library if available.
    2. SIMD related information is derived from ``__cpu_features__``,
       ``__cpu_baseline__`` and ``__cpu_dispatch__``

    """
    from numpy._core._multiarray_umath import (
        __cpu_features__, __cpu_baseline__, __cpu_dispatch__
    )
    from pprint import pprint
    config_found = [{
        "numpy_version": np.__version__,
        "python": sys.version,
        "uname": platform.uname(),
        }]
    features_found, features_not_found = [], []
    for feature in __cpu_dispatch__:
        if __cpu_features__[feature]:
            features_found.append(feature)
        else:
            features_not_found.append(feature)
    config_found.append({
        "simd_extensions": {
            "baseline": __cpu_baseline__,
            "found": features_found,
            "not_found": features_not_found
        }
    })
    try:
        from threadpoolctl import threadpool_info
        config_found.extend(threadpool_info())
    except ImportError:
        print("WARNING: `threadpoolctl` not found in system!"
              " Install it by `pip install threadpoolctl`."
              " Once installed, try `np.show_runtime` again"
              " for more detailed build information")
    pprint(config_found)


@set_module('numpy')
def get_include():
    """
    Return the directory that contains the NumPy \\*.h header files.

    Extension modules that need to compile against NumPy may need to use this
    function to locate the appropriate include directory.

    Notes
    -----
    When using ``setuptools``, for example in ``setup.py``::

        import numpy as np
        ...
        Extension('extension_name', ...
                  include_dirs=[np.get_include()])
        ...

    Note that a CLI tool ``numpy-config`` was introduced in NumPy 2.0, using
    that is likely preferred for build systems other than ``setuptools``::

        $ numpy-config --cflags
        -I/path/to/site-packages/numpy/_core/include

        # Or rely on pkg-config:
        $ export PKG_CONFIG_PATH=$(numpy-config --pkgconfigdir)
        $ pkg-config --cflags
        -I/path/to/site-packages/numpy/_core/include

    Examples
    --------
    >>> np.get_include()
    '.../site-packages/numpy/core/include'  # may vary

    """
    import numpy
    if numpy.show_config is None:
        # running from numpy source directory
        d = os.path.join(os.path.dirname(numpy.__file__), '_core', 'include')
    else:
        # using installed numpy core headers
        import numpy._core as _core
        d = os.path.join(os.path.dirname(_core.__file__), 'include')
    return d


class _Deprecate:
    """
    Decorator class to deprecate old functions.

    Refer to `deprecate` for details.

    See Also
    --------
    deprecate

    """

    def __init__(self, old_name=None, new_name=None, message=None):
        self.old_name = old_name
        self.new_name = new_name
        self.message = message

    def __call__(self, func, *args, **kwargs):
        """
        Decorator call.  Refer to ``decorate``.

        """
        old_name = self.old_name
        new_name = self.new_name
        message = self.message

        if old_name is None:
            old_name = func.__name__
        if new_name is None:
            depdoc = "`%s` is deprecated!" % old_name
        else:
            depdoc = "`%s` is deprecated, use `%s` instead!" % \
                     (old_name, new_name)

        if message is not None:
            depdoc += "\n" + message

        @functools.wraps(func)
        def newfunc(*args, **kwds):
            warnings.warn(depdoc, DeprecationWarning, stacklevel=2)
            return func(*args, **kwds)

        newfunc.__name__ = old_name
        doc = func.__doc__
        if doc is None:
            doc = depdoc
        else:
            lines = doc.expandtabs().split('\n')
            indent = _get_indent(lines[1:])
            if lines[0].lstrip():
                # Indent the original first line to let inspect.cleandoc()
                # dedent the docstring despite the deprecation notice.
                doc = indent * ' ' + doc
            else:
                # Remove the same leading blank lines as cleandoc() would.
                skip = len(lines[0]) + 1
                for line in lines[1:]:
                    if len(line) > indent:
                        break
                    skip += len(line) + 1
                doc = doc[skip:]
            depdoc = textwrap.indent(depdoc, ' ' * indent)
            doc = f'{depdoc}\n\n{doc}'
        newfunc.__doc__ = doc

        return newfunc


def _get_indent(lines):
    """
    Determines the leading whitespace that could be removed from all the lines.
    """
    indent = sys.maxsize
    for line in lines:
        content = len(line.lstrip())
        if content:
            indent = min(indent, len(line) - content)
    if indent == sys.maxsize:
        indent = 0
    return indent


def deprecate(*args, **kwargs):
    """
    Issues a DeprecationWarning, adds warning to `old_name`'s
    docstring, rebinds ``old_name.__name__`` and returns the new
    function object.

    This function may also be used as a decorator.

    .. deprecated:: 2.0
        Use `~warnings.warn` with :exc:`DeprecationWarning` instead.

    Parameters
    ----------
    func : function
        The function to be deprecated.
    old_name : str, optional
        The name of the function to be deprecated. Default is None, in
        which case the name of `func` is used.
    new_name : str, optional
        The new name for the function. Default is None, in which case the
        deprecation message is that `old_name` is deprecated. If given, the
        deprecation message is that `old_name` is deprecated and `new_name`
        should be used instead.
    message : str, optional
        Additional explanation of the deprecation.  Displayed in the
        docstring after the warning.

    Returns
    -------
    old_func : function
        The deprecated function.

    Examples
    --------
    Note that ``olduint`` returns a value after printing Deprecation
    Warning:

    >>> olduint = np.lib.utils.deprecate(np.uint)
    DeprecationWarning: `uint64` is deprecated! # may vary
    >>> olduint(6)
    6

    """
    # Deprecate may be run as a function or as a decorator
    # If run as a function, we initialise the decorator class
    # and execute its __call__ method.

    # Deprecated in NumPy 2.0, 2023-07-11
    warnings.warn(
        "`deprecate` is deprecated, "
        "use `warn` with `DeprecationWarning` instead. "
        "(deprecated in NumPy 2.0)",
        DeprecationWarning,
        stacklevel=2
    )

    if args:
        fn = args[0]
        args = args[1:]

        return _Deprecate(*args, **kwargs)(fn)
    else:
        return _Deprecate(*args, **kwargs)


def deprecate_with_doc(msg):
    """
    Deprecates a function and includes the deprecation in its docstring.

    .. deprecated:: 2.0
        Use `~warnings.warn` with :exc:`DeprecationWarning` instead.

    This function is used as a decorator. It returns an object that can be
    used to issue a DeprecationWarning, by passing the to-be decorated
    function as argument, this adds warning to the to-be decorated function's
    docstring and returns the new function object.

    See Also
    --------
    deprecate : Decorate a function such that it issues a
                :exc:`DeprecationWarning`

    Parameters
    ----------
    msg : str
        Additional explanation of the deprecation. Displayed in the
        docstring after the warning.

    Returns
    -------
    obj : object

    """

    # Deprecated in NumPy 2.0, 2023-07-11
    warnings.warn(
        "`deprecate` is deprecated, "
        "use `warn` with `DeprecationWarning` instead. "
        "(deprecated in NumPy 2.0)",
        DeprecationWarning,
        stacklevel=2
    )

    return _Deprecate(message=msg)


#-----------------------------------------------------------------------------


# NOTE:  pydoc defines a help function which works similarly to this
#  except it uses a pager to take over the screen.

# combine name and arguments and split to multiple lines of width
# characters.  End lines on a comma and begin argument list indented with
# the rest of the arguments.
def _split_line(name, arguments, width):
    firstwidth = len(name)
    k = firstwidth
    newstr = name
    sepstr = ", "
    arglist = arguments.split(sepstr)
    for argument in arglist:
        if k == firstwidth:
            addstr = ""
        else:
            addstr = sepstr
        k = k + len(argument) + len(addstr)
        if k > width:
            k = firstwidth + 1 + len(argument)
            newstr = newstr + ",\n" + " "*(firstwidth+2) + argument
        else:
            newstr = newstr + addstr + argument
    return newstr

_namedict = None
_dictlist = None

# Traverse all module directories underneath globals
# to see if something is defined
def _makenamedict(module='numpy'):
    module = __import__(module, globals(), locals(), [])
    thedict = {module.__name__:module.__dict__}
    dictlist = [module.__name__]
    totraverse = [module.__dict__]
    while True:
        if len(totraverse) == 0:
            break
        thisdict = totraverse.pop(0)
        for x in thisdict.keys():
            if isinstance(thisdict[x], types.ModuleType):
                modname = thisdict[x].__name__
                if modname not in dictlist:
                    moddict = thisdict[x].__dict__
                    dictlist.append(modname)
                    totraverse.append(moddict)
                    thedict[modname] = moddict
    return thedict, dictlist


def _info(obj, output=None):
    """Provide information about ndarray obj.

    Parameters
    ----------
    obj : ndarray
        Must be ndarray, not checked.
    output
        Where printed output goes.

    Notes
    -----
    Copied over from the numarray module prior to its removal.
    Adapted somewhat as only numpy is an option now.

    Called by info.

    """
    extra = ""
    tic = ""
    bp = lambda x: x
    cls = getattr(obj, '__class__', type(obj))
    nm = getattr(cls, '__name__', cls)
    strides = obj.strides
    endian = obj.dtype.byteorder

    if output is None:
        output = sys.stdout

    print("class: ", nm, file=output)
    print("shape: ", obj.shape, file=output)
    print("strides: ", strides, file=output)
    print("itemsize: ", obj.itemsize, file=output)
    print("aligned: ", bp(obj.flags.aligned), file=output)
    print("contiguous: ", bp(obj.flags.contiguous), file=output)
    print("fortran: ", obj.flags.fortran, file=output)
    print(
        "data pointer: %s%s" % (hex(obj.ctypes._as_parameter_.value), extra),
        file=output
        )
    print("byteorder: ", end=' ', file=output)
    if endian in ['|', '=']:
        print("%s%s%s" % (tic, sys.byteorder, tic), file=output)
        byteswap = False
    elif endian == '>':
        print("%sbig%s" % (tic, tic), file=output)
        byteswap = sys.byteorder != "big"
    else:
        print("%slittle%s" % (tic, tic), file=output)
        byteswap = sys.byteorder != "little"
    print("byteswap: ", bp(byteswap), file=output)
    print("type: %s" % obj.dtype, file=output)


@set_module('numpy')
def info(object=None, maxwidth=76, output=None, toplevel='numpy'):
    """
    Get help information for an array, function, class, or module.

    Parameters
    ----------
    object : object or str, optional
        Input object or name to get information about. If `object` is
        an `ndarray` instance, information about the array is printed.
        If `object` is a numpy object, its docstring is given. If it is
        a string, available modules are searched for matching objects.
        If None, information about `info` itself is returned.
    maxwidth : int, optional
        Printing width.
    output : file like object, optional
        File like object that the output is written to, default is
        ``None``, in which case ``sys.stdout`` will be used.
        The object has to be opened in 'w' or 'a' mode.
    toplevel : str, optional
        Start search at this level.

    Notes
    -----
    When used interactively with an object, ``np.info(obj)`` is equivalent
    to ``help(obj)`` on the Python prompt or ``obj?`` on the IPython
    prompt.

    Examples
    --------
    >>> np.info(np.polyval) # doctest: +SKIP
       polyval(p, x)
         Evaluate the polynomial p at x.
         ...

    When using a string for `object` it is possible to get multiple results.

    >>> np.info('fft') # doctest: +SKIP
         *** Found in numpy ***
    Core FFT routines
    ...
         *** Found in numpy.fft ***
     fft(a, n=None, axis=-1)
    ...
         *** Repeat reference found in numpy.fft.fftpack ***
         *** Total of 3 references found. ***

    When the argument is an array, information about the array is printed.

    >>> a = np.array([[1 + 2j, 3, -4], [-5j, 6, 0]], dtype=np.complex64)
    >>> np.info(a)
    class:  ndarray
    shape:  (2, 3)
    strides:  (24, 8)
    itemsize:  8
    aligned:  True
    contiguous:  True
    fortran:  False
    data pointer: 0x562b6e0d2860  # may vary
    byteorder:  little
    byteswap:  False
    type: complex64

    """
    global _namedict, _dictlist
    # Local import to speed up numpy's import time.
    import pydoc
    import inspect

    if (hasattr(object, '_ppimport_importer') or
           hasattr(object, '_ppimport_module')):
        object = object._ppimport_module
    elif hasattr(object, '_ppimport_attr'):
        object = object._ppimport_attr

    if output is None:
        output = sys.stdout

    if object is None:
        info(info)
    elif isinstance(object, ndarray):
        _info(object, output=output)
    elif isinstance(object, str):
        if _namedict is None:
            _namedict, _dictlist = _makenamedict(toplevel)
        numfound = 0
        objlist = []
        for namestr in _dictlist:
            try:
                obj = _namedict[namestr][object]
                if id(obj) in objlist:
                    print("\n     "
                          "*** Repeat reference found in %s *** " % namestr,
                          file=output
                          )
                else:
                    objlist.append(id(obj))
                    print("     *** Found in %s ***" % namestr, file=output)
                    info(obj)
                    print("-"*maxwidth, file=output)
                numfound += 1
            except KeyError:
                pass
        if numfound == 0:
            print("Help for %s not found." % object, file=output)
        else:
            print("\n     "
                  "*** Total of %d references found. ***" % numfound,
                  file=output
                  )

    elif inspect.isfunction(object) or inspect.ismethod(object):
        name = object.__name__
        try:
            arguments = str(inspect.signature(object))
        except Exception:
            arguments = "()"

        if len(name+arguments) > maxwidth:
            argstr = _split_line(name, arguments, maxwidth)
        else:
            argstr = name + arguments

        print(" " + argstr + "\n", file=output)
        print(inspect.getdoc(object), file=output)

    elif inspect.isclass(object):
        name = object.__name__
        try:
            arguments = str(inspect.signature(object))
        except Exception:
            arguments = "()"

        if len(name+arguments) > maxwidth:
            argstr = _split_line(name, arguments, maxwidth)
        else:
            argstr = name + arguments

        print(" " + argstr + "\n", file=output)
        doc1 = inspect.getdoc(object)
        if doc1 is None:
            if hasattr(object, '__init__'):
                print(inspect.getdoc(object.__init__), file=output)
        else:
            print(inspect.getdoc(object), file=output)

        methods = pydoc.allmethods(object)

        public_methods = [meth for meth in methods if meth[0] != '_']
        if public_methods:
            print("\n\nMethods:\n", file=output)
            for meth in public_methods:
                thisobj = getattr(object, meth, None)
                if thisobj is not None:
                    methstr, other = pydoc.splitdoc(
                            inspect.getdoc(thisobj) or "None"
                            )
                print("  %s  --  %s" % (meth, methstr), file=output)

    elif hasattr(object, '__doc__'):
        print(inspect.getdoc(object), file=output)


def safe_eval(source):
    """
    Protected string evaluation.

    .. deprecated:: 2.0
        Use `ast.literal_eval` instead.

    Evaluate a string containing a Python literal expression without
    allowing the execution of arbitrary non-literal code.

    .. warning::

        This function is identical to :py:meth:`ast.literal_eval` and
        has the same security implications.  It may not always be safe
        to evaluate large input strings.

    Parameters
    ----------
    source : str
        The string to evaluate.

    Returns
    -------
    obj : object
       The result of evaluating `source`.

    Raises
    ------
    SyntaxError
        If the code has invalid Python syntax, or if it contains
        non-literal code.

    Examples
    --------
    >>> np.safe_eval('1')
    1
    >>> np.safe_eval('[1, 2, 3]')
    [1, 2, 3]
    >>> np.safe_eval('{"foo": ("bar", 10.0)}')
    {'foo': ('bar', 10.0)}

    >>> np.safe_eval('import os')
    Traceback (most recent call last):
      ...
    SyntaxError: invalid syntax

    >>> np.safe_eval('open("/home/user/.ssh/id_dsa").read()')
    Traceback (most recent call last):
      ...
    ValueError: malformed node or string: <_ast.Call object at 0x...>

    """

    # Deprecated in NumPy 2.0, 2023-07-11
    warnings.warn(
        "`safe_eval` is deprecated. Use `ast.literal_eval` instead. "
        "Be aware of security implications, such as memory exhaustion "
        "based attacks (deprecated in NumPy 2.0)",
        DeprecationWarning,
        stacklevel=2
    )

    # Local import to speed up numpy's import time.
    import ast
    return ast.literal_eval(source)


def _median_nancheck(data, result, axis):
    """
    Utility function to check median result from data for NaN values at the end
    and return NaN in that case. Input result can also be a MaskedArray.

    Parameters
    ----------
    data : array
        Sorted input data to median function
    result : Array or MaskedArray
        Result of median function.
    axis : int
        Axis along which the median was computed.

    Returns
    -------
    result : scalar or ndarray
        Median or NaN in axes which contained NaN in the input.  If the input
        was an array, NaN will be inserted in-place.  If a scalar, either the
        input itself or a scalar NaN.
    """
    if data.size == 0:
        return result
    potential_nans = data.take(-1, axis=axis)
    n = np.isnan(potential_nans)
    # masked NaN values are ok, although for masked the copyto may fail for
    # unmasked ones (this was always broken) when the result is a scalar.
    if np.ma.isMaskedArray(n):
        n = n.filled(False)

    if not n.any():
        return result

    # Without given output, it is possible that the current result is a
    # numpy scalar, which is not writeable.  If so, just return nan.
    if isinstance(result, np.generic):
        return potential_nans

    # Otherwise copy NaNs (if there are any)
    np.copyto(result, potential_nans, where=n)
    return result

def _opt_info():
    """
    Returns a string containing the CPU features supported
    by the current build.

    The format of the string can be explained as follows:
        - Dispatched features supported by the running machine end with `*`.
        - Dispatched features not supported by the running machine
          end with `?`.
        - Remaining features represent the baseline.

    Returns:
        str: A formatted string indicating the supported CPU features.
    """
    from numpy._core._multiarray_umath import (
        __cpu_features__, __cpu_baseline__, __cpu_dispatch__
    )

    if len(__cpu_baseline__) == 0 and len(__cpu_dispatch__) == 0:
        return ''

    enabled_features = ' '.join(__cpu_baseline__)
    for feature in __cpu_dispatch__:
        if __cpu_features__[feature]:
            enabled_features += f" {feature}*"
        else:
            enabled_features += f" {feature}?"

    return enabled_features

def drop_metadata(dtype, /):
    """
    Returns the dtype unchanged if it contained no metadata or a copy of the
    dtype if it (or any of its structure dtypes) contained metadata.

    This utility is used by `np.save` and `np.savez` to drop metadata before
    saving.

    .. note::

        Due to its limitation this function may move to a more appropriate
        home or change in the future and is considered semi-public API only.

    .. warning::

        This function does not preserve more strange things like record dtypes
        and user dtypes may simply return the wrong thing.  If you need to be
        sure about the latter, check the result with:
        ``np.can_cast(new_dtype, dtype, casting="no")``.

    """
    if dtype.fields is not None:
        found_metadata = dtype.metadata is not None

        names = []
        formats = []
        offsets = []
        titles = []
        for name, field in dtype.fields.items():
            field_dt = drop_metadata(field[0])
            if field_dt is not field[0]:
                found_metadata = True

            names.append(name)
            formats.append(field_dt)
            offsets.append(field[1])
            titles.append(None if len(field) < 3 else field[2])

        if not found_metadata:
            return dtype

        structure = dict(
            names=names, formats=formats, offsets=offsets, titles=titles,
            itemsize=dtype.itemsize)

        # NOTE: Could pass (dtype.type, structure) to preserve record dtypes...
        return np.dtype(structure, align=dtype.isalignedstruct)
    elif dtype.subdtype is not None:
        # subarray dtype
        subdtype, shape = dtype.subdtype
        new_subdtype = drop_metadata(subdtype)
        if dtype.metadata is None and new_subdtype is subdtype:
            return dtype

        return np.dtype((new_subdtype, shape))
    else:
        # Normal unstructured dtype
        if dtype.metadata is None:
            return dtype
        # Note that `dt.str` doesn't round-trip e.g. for user-dtypes.
        return np.dtype(dtype.str)
```
