## Supplementary software v0.2.1 for "Virtual control arms for paediatric myopia trials: external validation of axial-elongation models": _utils_impl.pyi

```
from _typeshed import SupportsWrite

__all__ = ["get_include", "info", "show_runtime"]

def get_include() -> str: ...
def show_runtime() -> None: ...
def info(object: object = ..., maxwidth: int = ..., output: SupportsWrite[str] | None = ..., toplevel: str = ...) -> None: ...
```
