## Supplementary software v0.2.1 for "Virtual control arms for paediatric myopia trials: external validation of axial-elongation models": _version.py

```
"""Utility to compare (NumPy) version strings.

The NumpyVersion class allows properly comparing numpy version strings.
The LooseVersion and StrictVersion classes that distutils provides don't
work; they don't recognize anything like alpha/beta/rc/dev versions.

"""
import re


__all__ = ['NumpyVersion']


class NumpyVersion:
    """Parse and compare numpy version strings.

    NumPy has the following versioning scheme (numbers given are examples; they
    can be > 9 in principle):

    - Released version: '1.8.0', '1.8.1', etc.
    - Alpha: '1.8.0a1', '1.8.0a2', etc.
    - Beta: '1.8.0b1', '1.8.0b2', etc.
    - Release candidates: '1.8.0rc1', '1.8.0rc2', etc.
    - Development versions: '1.8.0.dev-f1234afa' (git commit hash appended)
    - Development versions after a1: '1.8.0a1.dev-f1234afa',
                                     '1.8.0b2.dev-f1234afa',
                                     '1.8.1rc1.dev-f1234afa', etc.
    - Development versions (no git hash available): '1.8.0.dev-Unknown'

    Comparing needs to be done against a valid version string or other
    `NumpyVersion` instance. Note that all development versions of the same
    (pre-)release compare equal.

    Parameters
    ----------
    vstring : str
        NumPy version string (``np.__version__``).

    Examples
    --------
    >>> from numpy.lib import NumpyVersion
    >>> if NumpyVersion(np.__version__) < '1.7.0':
    ...     print('skip')
    >>> # skip

    >>> NumpyVersion('1.7')  # raises ValueError, add ".0"
    Traceback (most recent call last):
        ...
    ValueError: Not a valid numpy version string

    """

    __module__ = "numpy.lib"

    def __init__(self, vstring):
        self.vstring = vstring
        ver_main = re.match(r'\d+\.\d+\.\d+', vstring)
        if not ver_main:
            raise ValueError("Not a valid numpy version string")

        self.version = ver_main.group()
        self.major, self.minor, self.bugfix = [int(x) for x in
            self.version.split('.')]
        if len(vstring) == ver_main.end():
            self.pre_release = 'final'
        else:
            alpha = re.match(r'a\d', vstring[ver_main.end():])
            beta = re.match(r'b\d', vstring[ver_main.end():])
            rc = re.match(r'rc\d', vstring[ver_main.end():])
            pre_rel = [m for m in [alpha, beta, rc] if m is not None]
            if pre_rel:
                self.pre_release = pre_rel[0].group()
            else:
                self.pre_release = ''

        self.is_devversion = bool(re.search(r'.dev', vstring))

    def _compare_version(self, other):
        """Compare major.minor.bugfix"""
        if self.major == other.major:
            if self.minor == other.minor:
                if self.bugfix == other.bugfix:
                    vercmp = 0
                elif self.bugfix > other.bugfix:
                    vercmp = 1
                else:
                    vercmp = -1
            elif self.minor > other.minor:
                vercmp = 1
            else:
                vercmp = -1
        elif self.major > other.major:
            vercmp = 1
        else:
            vercmp = -1

        return vercmp

    def _compare_pre_release(self, other):
        """Compare alpha/beta/rc/final."""
        if self.pre_release == other.pre_release:
            vercmp = 0
        elif self.pre_release == 'final':
            vercmp = 1
        elif other.pre_release == 'final':
            vercmp = -1
        elif self.pre_release > other.pre_release:
            vercmp = 1
        else:
            vercmp = -1

        return vercmp

    def _compare(self, other):
        if not isinstance(other, (str, NumpyVersion)):
            raise ValueError("Invalid object to compare with NumpyVersion.")

        if isinstance(other, str):
            other = NumpyVersion(other)

        vercmp = self._compare_version(other)
        if vercmp == 0:
            # Same x.y.z version, check for alpha/beta/rc
            vercmp = self._compare_pre_release(other)
            if vercmp == 0:
                # Same version and same pre-release, check if dev version
                if self.is_devversion is other.is_devversion:
                    vercmp = 0
                elif self.is_devversion:
                    vercmp = -1
                else:
                    vercmp = 1

        return vercmp

    def __lt__(self, other):
        return self._compare(other) < 0

    def __le__(self, other):
        return self._compare(other) <= 0

    def __eq__(self, other):
        return self._compare(other) == 0

    def __ne__(self, other):
        return self._compare(other) != 0

    def __gt__(self, other):
        return self._compare(other) > 0

    def __ge__(self, other):
        return self._compare(other) >= 0

    def __repr__(self):
        return "NumpyVersion(%s)" % self.vstring
```
