## Supplementary software v0.2.1 for "Virtual control arms for paediatric myopia trials: external validation of axial-elongation models": _version.pyi

```
__all__ = ["NumpyVersion"]

class NumpyVersion:
    vstring: str
    version: str
    major: int
    minor: int
    bugfix: int
    pre_release: str
    is_devversion: bool
    def __init__(self, vstring: str) -> None: ...
    def __lt__(self, other: str | NumpyVersion) -> bool: ...
    def __le__(self, other: str | NumpyVersion) -> bool: ...
    def __eq__(self, other: str | NumpyVersion) -> bool: ...  # type: ignore[override]
    def __ne__(self, other: str | NumpyVersion) -> bool: ...  # type: ignore[override]
    def __gt__(self, other: str | NumpyVersion) -> bool: ...
    def __ge__(self, other: str | NumpyVersion) -> bool: ...
```
