## Supplementary software v0.2.1 for "Virtual control arms for paediatric myopia trials: external validation of axial-elongation models": array_utils.pyi

```
from ._array_utils_impl import (
    __all__ as __all__,
    byte_bounds as byte_bounds,
    normalize_axis_index as normalize_axis_index,
    normalize_axis_tuple as normalize_axis_tuple,
)
```
