## Supplementary software v0.2.1 for "Virtual control arms for paediatric myopia trials: external validation of axial-elongation models": format.py

```
"""
Binary serialization

NPY format
==========

A simple format for saving numpy arrays to disk with the full
information about them.

The ``.npy`` format is the standard binary file format in NumPy for
persisting a *single* arbitrary NumPy array on disk. The format stores all
of the shape and dtype information necessary to reconstruct the array
correctly even on another machine with a different architecture.
The format is designed to be as simple as possible while achieving
its limited goals.

The ``.npz`` format is the standard format for persisting *multiple* NumPy
arrays on disk. A ``.npz`` file is a zip file containing multiple ``.npy``
files, one for each array.

Capabilities
------------

- Can represent all NumPy arrays including nested record arrays and
  object arrays.

- Represents the data in its native binary form.

- Supports Fortran-contiguous arrays directly.

- Stores all of the necessary information to reconstruct the array
  including shape and dtype on a machine of a different
  architecture.  Both little-endian and big-endian arrays are
  supported, and a file with little-endian numbers will yield
  a little-endian array on any machine reading the file. The
  types are described in terms of their actual sizes. For example,
  if a machine with a 64-bit C "long int" writes out an array with
  "long ints", a reading machine with 32-bit C "long ints" will yield
  an array with 64-bit integers.

- Is straightforward to reverse engineer. Datasets often live longer than
  the programs that created them. A competent developer should be
  able to create a solution in their preferred programming language to
  read most ``.npy`` files that they have been given without much
  documentation.

- Allows memory-mapping of the data. See `open_memmap`.

- Can be read from a filelike stream object instead of an actual file.

- Stores object arrays, i.e. arrays containing elements that are arbitrary
  Python objects. Files with object arrays are not to be mmapable, but
  can be read and written to disk.

Limitations
-----------

- Arbitrary subclasses of numpy.ndarray are not completely preserved.
  Subclasses will be accepted for writing, but only the array data will
  be written out. A regular numpy.ndarray object will be created
  upon reading the file.

.. warning::

  Due to limitations in the interpretation of structured dtypes, dtypes
  with fields with empty names will have the names replaced by 'f0', 'f1',
  etc. Such arrays will not round-trip through the format entirely
  accurately. The data is intact; only the field names will differ. We are
  working on a fix for this. This fix will not require a change in the
  file format. The arrays with such structures can still be saved and
  restored, and the correct dtype may be restored by using the
  ``loadedarray.view(correct_dtype)`` method.

File extensions
---------------

We recommend using the ``.npy`` and ``.npz`` extensions for files saved
in this format. This is by no means a requirement; applications may wish
to use these file formats but use an extension specific to the
application. In the absence of an obvious alternative, however,
we suggest using ``.npy`` and ``.npz``.

Version numbering
-----------------

The version numbering of these formats is independent of NumPy version
numbering. If the format is upgraded, the code in `numpy.io` will still
be able to read and write Version 1.0 files.

Format Version 1.0
------------------

The first 6 bytes are a magic string: exactly ``\\x93NUMPY``.

The next 1 byte is an unsigned byte: the major version number of the file
format, e.g. ``\\x01``.

The next 1 byte is an unsigned byte: the minor version number of the file
format, e.g. ``\\x00``. Note: the version of the file format is not tied
to the version of the numpy package.

The next 2 bytes form a little-endian unsigned short int: the length of
the header data HEADER_LEN.

The next HEADER_LEN bytes form the header data describing the array's
format. It is an ASCII string which contains a Python literal expression
of a dictionary. It is terminated by a newline (``\\n``) and padded with
spaces (``\\x20``) to make the total of
``len(magic string) + 2 + len(length) + HEADER_LEN`` be evenly divisible
by 64 for alignment purposes.

The dictionary contains three keys:

    "descr" : dtype.descr
      An object that can be passed as an argument to the `numpy.dtype`
      constructor to create the array's dtype.
    "fortran_order" : bool
      Whether the array data is Fortran-contiguous or not. Since
      Fortran-contiguous arrays are a common form of non-C-contiguity,
      we allow them to be written directly to disk for efficiency.
    "shape" : tuple of int
      The shape of the array.

For repeatability and readability, the dictionary keys are sorted in
alphabetic order. This is for convenience only. A writer SHOULD implement
this if possible. A reader MUST NOT depend on this.

Following the header comes the array data. If the dtype contains Python
objects (i.e. ``dtype.hasobject is True``), then the data is a Python
pickle of the array. Otherwise the data is the contiguous (either C-
or Fortran-, depending on ``fortran_order``) bytes of the array.
Consumers can figure out the number of bytes by multiplying the number
of elements given by the shape (noting that ``shape=()`` means there is
1 element) by ``dtype.itemsize``.

Format Version 2.0
------------------

The version 1.0 format only allowed the array header to have a total size of
65535 bytes.  This can be exceeded by structured arrays with a large number of
columns.  The version 2.0 format extends the header size to 4 GiB.
`numpy.save` will automatically save in 2.0 format if the data requires it,
else it will always use the more compatible 1.0 format.

The description of the fourth element of the header therefore has become:
"The next 4 bytes form a little-endian unsigned int: the length of the header
data HEADER_LEN."

Format Version 3.0
------------------

This version replaces the ASCII string (which in practice was latin1) with
a utf8-encoded string, so supports structured types with any unicode field
names.

Notes
-----
The ``.npy`` format, including motivation for creating it and a comparison of
alternatives, is described in the
:doc:`"npy-format" NEP <neps:nep-0001-npy-format>`, however details have
evolved with time and this document is more current.

"""
import io
import os
import pickle
import warnings

import numpy
from numpy.lib._utils_impl import drop_metadata


__all__ = []

drop_metadata.__module__ = "numpy.lib.format"

EXPECTED_KEYS = {'descr', 'fortran_order', 'shape'}
MAGIC_PREFIX = b'\x93NUMPY'
MAGIC_LEN = len(MAGIC_PREFIX) + 2
ARRAY_ALIGN = 64 # plausible values are powers of 2 between 16 and 4096
BUFFER_SIZE = 2**18  # size of buffer for reading npz files in bytes
# allow growth within the address space of a 64 bit machine along one axis
GROWTH_AXIS_MAX_DIGITS = 21  # = len(str(8*2**64-1)) hypothetical int1 dtype

# difference between version 1.0 and 2.0 is a 4 byte (I) header length
# instead of 2 bytes (H) allowing storage of large structured arrays
_header_size_info = {
    (1, 0): ('<H', 'latin1'),
    (2, 0): ('<I', 'latin1'),
    (3, 0): ('<I', 'utf8'),
}

# Python's literal_eval is not actually safe for large inputs, since parsing
# may become slow or even cause interpreter crashes.
# This is an arbitrary, low limit which should make it safe in practice.
_MAX_HEADER_SIZE = 10000

def _check_version(version):
    if version not in [(1, 0), (2, 0), (3, 0), None]:
        msg = "we only support format version (1,0), (2,0), and (3,0), not %s"
        raise ValueError(msg % (version,))

def magic(major, minor):
    """ Return the magic string for the given file format version.

    Parameters
    ----------
    major : int in [0, 255]
    minor : int in [0, 255]

    Returns
    -------
    magic : str

    Raises
    ------
    ValueError if the version cannot be formatted.
    """
    if major < 0 or major > 255:
        raise ValueError("major version must be 0 <= major < 256")
    if minor < 0 or minor > 255:
        raise ValueError("minor version must be 0 <= minor < 256")
    return MAGIC_PREFIX + bytes([major, minor])

def read_magic(fp):
    """ Read the magic string to get the version of the file format.

    Parameters
    ----------
    fp : filelike object

    Returns
    -------
    major : int
    minor : int
    """
    magic_str = _read_bytes(fp, MAGIC_LEN, "magic string")
    if magic_str[:-2] != MAGIC_PREFIX:
        msg = "the magic string is not correct; expected %r, got %r"
        raise ValueError(msg % (MAGIC_PREFIX, magic_str[:-2]))
    major, minor = magic_str[-2:]
    return major, minor


def dtype_to_descr(dtype):
    """
    Get a serializable descriptor from the dtype.

    The .descr attribute of a dtype object cannot be round-tripped through
    the dtype() constructor. Simple types, like dtype('float32'), have
    a descr which looks like a record array with one field with '' as
    a name. The dtype() constructor interprets this as a request to give
    a default name.  Instead, we construct descriptor that can be passed to
    dtype().

    Parameters
    ----------
    dtype : dtype
        The dtype of the array that will be written to disk.

    Returns
    -------
    descr : object
        An object that can be passed to `numpy.dtype()` in order to
        replicate the input dtype.

    """
    # NOTE: that drop_metadata may not return the right dtype e.g. for user
    #       dtypes.  In that case our code below would fail the same, though.
    new_dtype = drop_metadata(dtype)
    if new_dtype is not dtype:
        warnings.warn("metadata on a dtype is not saved to an npy/npz. "
                      "Use another format (such as pickle) to store it.",
                      UserWarning, stacklevel=2)
    dtype = new_dtype

    if dtype.names is not None:
        # This is a record array. The .descr is fine.  XXX: parts of the
        # record array with an empty name, like padding bytes, still get
        # fiddled with. This needs to be fixed in the C implementation of
        # dtype().
        return dtype.descr
    elif not type(dtype)._legacy:
        # this must be a user-defined dtype since numpy does not yet expose any
        # non-legacy dtypes in the public API
        #
        # non-legacy dtypes don't yet have __array_interface__
        # support. Instead, as a hack, we use pickle to save the array, and lie
        # that the dtype is object. When the array is loaded, the descriptor is
        # unpickled with the array and the object dtype in the header is
        # discarded.
        #
        # a future NEP should define a way to serialize user-defined
        # descriptors and ideally work out the possible security implications
        warnings.warn("Custom dtypes are saved as python objects using the "
                      "pickle protocol. Loading this file requires "
                      "allow_pickle=True to be set.",
                      UserWarning, stacklevel=2)
        return "|O"
    else:
        return dtype.str

def descr_to_dtype(descr):
    """
    Returns a dtype based off the given description.

    This is essentially the reverse of `~lib.format.dtype_to_descr`. It will
    remove the valueless padding fields created by, i.e. simple fields like
    dtype('float32'), and then convert the description to its corresponding
    dtype.

    Parameters
    ----------
    descr : object
        The object retrieved by dtype.descr. Can be passed to
        `numpy.dtype` in order to replicate the input dtype.

    Returns
    -------
    dtype : dtype
        The dtype constructed by the description.

    """
    if isinstance(descr, str):
        # No padding removal needed
        return numpy.dtype(descr)
    elif isinstance(descr, tuple):
        # subtype, will always have a shape descr[1]
        dt = descr_to_dtype(descr[0])
        return numpy.dtype((dt, descr[1]))

    titles = []
    names = []
    formats = []
    offsets = []
    offset = 0
    for field in descr:
        if len(field) == 2:
            name, descr_str = field
            dt = descr_to_dtype(descr_str)
        else:
            name, descr_str, shape = field
            dt = numpy.dtype((descr_to_dtype(descr_str), shape))

        # Ignore padding bytes, which will be void bytes with '' as name
        # Once support for blank names is removed, only "if name == ''" needed)
        is_pad = (name == '' and dt.type is numpy.void and dt.names is None)
        if not is_pad:
            title, name = name if isinstance(name, tuple) else (None, name)
            titles.append(title)
            names.append(name)
            formats.append(dt)
            offsets.append(offset)
        offset += dt.itemsize

    return numpy.dtype({'names': names, 'formats': formats, 'titles': titles,
                        'offsets': offsets, 'itemsize': offset})

def header_data_from_array_1_0(array):
    """ Get the dictionary of header metadata from a numpy.ndarray.

    Parameters
    ----------
    array : numpy.ndarray

    Returns
    -------
    d : dict
        This has the appropriate entries for writing its string representation
        to the header of the file.
    """
    d = {'shape': array.shape}
    if array.flags.c_contiguous:
        d['fortran_order'] = False
    elif array.flags.f_contiguous:
        d['fortran_order'] = True
    else:
        # Totally non-contiguous data. We will have to make it C-contiguous
        # before writing. Note that we need to test for C_CONTIGUOUS first
        # because a 1-D array is both C_CONTIGUOUS and F_CONTIGUOUS.
        d['fortran_order'] = False

    d['descr'] = dtype_to_descr(array.dtype)
    return d


def _wrap_header(header, version):
    """
    Takes a stringified header, and attaches the prefix and padding to it
    """
    import struct
    assert version is not None
    fmt, encoding = _header_size_info[version]
    header = header.encode(encoding)
    hlen = len(header) + 1
    padlen = ARRAY_ALIGN - ((MAGIC_LEN + struct.calcsize(fmt) + hlen) % ARRAY_ALIGN)
    try:
        header_prefix = magic(*version) + struct.pack(fmt, hlen + padlen)
    except struct.error:
        msg = "Header length {} too big for version={}".format(hlen, version)
        raise ValueError(msg) from None

    # Pad the header with spaces and a final newline such that the magic
    # string, the header-length short and the header are aligned on a
    # ARRAY_ALIGN byte boundary.  This supports memory mapping of dtypes
    # aligned up to ARRAY_ALIGN on systems like Linux where mmap()
    # offset must be page-aligned (i.e. the beginning of the file).
    return header_prefix + header + b' '*padlen + b'\n'


def _wrap_header_guess_version(header):
    """
    Like `_wrap_header`, but chooses an appropriate version given the contents
    """
    try:
        return _wrap_header(header, (1, 0))
    except ValueError:
        pass

    try:
        ret = _wrap_header(header, (2, 0))
    except UnicodeEncodeError:
        pass
    else:
        warnings.warn("Stored array in format 2.0. It can only be"
                      "read by NumPy >= 1.9", UserWarning, stacklevel=2)
        return ret

    header = _wrap_header(header, (3, 0))
    warnings.warn("Stored array in format 3.0. It can only be "
                  "read by NumPy >= 1.17", UserWarning, stacklevel=2)
    return header


def _write_array_header(fp, d, version=None):
    """ Write the header for an array and returns the version used

    Parameters
    ----------
    fp : filelike object
    d : dict
        This has the appropriate entries for writing its string representation
        to the header of the file.
    version : tuple or None
        None means use oldest that works. Providing an explicit version will
        raise a ValueError if the format does not allow saving this data.
        Default: None
    """
    header = ["{"]
    for key, value in sorted(d.items()):
        # Need to use repr here, since we eval these when reading
        header.append("'%s': %s, " % (key, repr(value)))
    header.append("}")
    header = "".join(header)

    # Add some spare space so that the array header can be modified in-place
    # when changing the array size, e.g. when growing it by appending data at
    # the end.
    shape = d['shape']
    header += " " * ((GROWTH_AXIS_MAX_DIGITS - len(repr(
        shape[-1 if d['fortran_order'] else 0]
    ))) if len(shape) > 0 else 0)

    if version is None:
        header = _wrap_header_guess_version(header)
    else:
        header = _wrap_header(header, version)
    fp.write(header)

def write_array_header_1_0(fp, d):
    """ Write the header for an array using the 1.0 format.

    Parameters
    ----------
    fp : filelike object
    d : dict
        This has the appropriate entries for writing its string
        representation to the header of the file.
    """
    _write_array_header(fp, d, (1, 0))


def write_array_header_2_0(fp, d):
    """ Write the header for an array using the 2.0 format.
        The 2.0 format allows storing very large structured arrays.

    Parameters
    ----------
    fp : filelike object
    d : dict
        This has the appropriate entries for writing its string
        representation to the header of the file.
    """
    _write_array_header(fp, d, (2, 0))

def read_array_header_1_0(fp, max_header_size=_MAX_HEADER_SIZE):
    """
    Read an array header from a filelike object using the 1.0 file format
    version.

    This will leave the file object located just after the header.

    Parameters
    ----------
    fp : filelike object
        A file object or something with a `.read()` method like a file.

    Returns
    -------
    shape : tuple of int
        The shape of the array.
    fortran_order : bool
        The array data will be written out directly if it is either
        C-contiguous or Fortran-contiguous. Otherwise, it will be made
        contiguous before writing it out.
    dtype : dtype
        The dtype of the file's data.
    max_header_size : int, optional
        Maximum allowed size of the header.  Large headers may not be safe
        to load securely and thus require explicitly passing a larger value.
        See :py:func:`ast.literal_eval()` for details.

    Raises
    ------
    ValueError
        If the data is invalid.

    """
    return _read_array_header(
            fp, version=(1, 0), max_header_size=max_header_size)

def read_array_header_2_0(fp, max_header_size=_MAX_HEADER_SIZE):
    """
    Read an array header from a filelike object using the 2.0 file format
    version.

    This will leave the file object located just after the header.

    Parameters
    ----------
    fp : filelike object
        A file object or something with a `.read()` method like a file.
    max_header_size : int, optional
        Maximum allowed size of the header.  Large headers may not be safe
        to load securely and thus require explicitly passing a larger value.
        See :py:func:`ast.literal_eval()` for details.

    Returns
    -------
    shape : tuple of int
        The shape of the array.
    fortran_order : bool
        The array data will be written out directly if it is either
        C-contiguous or Fortran-contiguous. Otherwise, it will be made
        contiguous before writing it out.
    dtype : dtype
        The dtype of the file's data.

    Raises
    ------
    ValueError
        If the data is invalid.

    """
    return _read_array_header(
            fp, version=(2, 0), max_header_size=max_header_size)


def _filter_header(s):
    """Clean up 'L' in npz header ints.

    Cleans up the 'L' in strings representing integers. Needed to allow npz
    headers produced in Python2 to be read in Python3.

    Parameters
    ----------
    s : string
        Npy file header.

    Returns
    -------
    header : str
        Cleaned up header.

    """
    import tokenize
    from io import StringIO

    tokens = []
    last_token_was_number = False
    for token in tokenize.generate_tokens(StringIO(s).readline):
        token_type = token[0]
        token_string = token[1]
        if (last_token_was_number and
                token_type == tokenize.NAME and
                token_string == "L"):
            continue
        else:
            tokens.append(token)
        last_token_was_number = (token_type == tokenize.NUMBER)
    return tokenize.untokenize(tokens)


def _read_array_header(fp, version, max_header_size=_MAX_HEADER_SIZE):
    """
    see read_array_header_1_0
    """
    # Read an unsigned, little-endian short int which has the length of the
    # header.
    import ast
    import struct
    hinfo = _header_size_info.get(version)
    if hinfo is None:
        raise ValueError("Invalid version {!r}".format(version))
    hlength_type, encoding = hinfo

    hlength_str = _read_bytes(fp, struct.calcsize(hlength_type), "array header length")
    header_length = struct.unpack(hlength_type, hlength_str)[0]
    header = _read_bytes(fp, header_length, "array header")
    header = header.decode(encoding)
    if len(header) > max_header_size:
        raise ValueError(
            f"Header info length ({len(header)}) is large and may not be safe "
            "to load securely.\n"
            "To allow loading, adjust `max_header_size` or fully trust "
            "the `.npy` file using `allow_pickle=True`.\n"
            "For safety against large resource use or crashes, sandboxing "
            "may be necessary.")

    # The header is a pretty-printed string representation of a literal
    # Python dictionary with trailing newlines padded to a ARRAY_ALIGN byte
    # boundary. The keys are strings.
    #   "shape" : tuple of int
    #   "fortran_order" : bool
    #   "descr" : dtype.descr
    # Versions (2, 0) and (1, 0) could have been created by a Python 2
    # implementation before header filtering was implemented.
    #
    # For performance reasons, we try without _filter_header first though
    try:
        d = ast.literal_eval(header)
    except SyntaxError as e:
        if version <= (2, 0):
            header = _filter_header(header)
            try:
                d = ast.literal_eval(header)
            except SyntaxError as e2:
                msg = "Cannot parse header: {!r}"
                raise ValueError(msg.format(header)) from e2
            else:
                warnings.warn(
                    "Reading `.npy` or `.npz` file required additional "
                    "header parsing as it was created on Python 2. Save the "
                    "file again to speed up loading and avoid this warning.",
                    UserWarning, stacklevel=4)
        else:
            msg = "Cannot parse header: {!r}"
            raise ValueError(msg.format(header)) from e
    if not isinstance(d, dict):
        msg = "Header is not a dictionary: {!r}"
        raise ValueError(msg.format(d))

    if EXPECTED_KEYS != d.keys():
        keys = sorted(d.keys())
        msg = "Header does not contain the correct keys: {!r}"
        raise ValueError(msg.format(keys))

    # Sanity-check the values.
    if (not isinstance(d['shape'], tuple) or
            not all(isinstance(x, int) for x in d['shape'])):
        msg = "shape is not valid: {!r}"
        raise ValueError(msg.format(d['shape']))
    if not isinstance(d['fortran_order'], bool):
        msg = "fortran_order is not a valid bool: {!r}"
        raise ValueError(msg.format(d['fortran_order']))
    try:
        dtype = descr_to_dtype(d['descr'])
    except TypeError as e:
        msg = "descr is not a valid dtype descriptor: {!r}"
        raise ValueError(msg.format(d['descr'])) from e

    return d['shape'], d['fortran_order'], dtype

def write_array(fp, array, version=None, allow_pickle=True, pickle_kwargs=None):
    """
    Write an array to an NPY file, including a header.

    If the array is neither C-contiguous nor Fortran-contiguous AND the
    file_like object is not a real file object, this function will have to
    copy data in memory.

    Parameters
    ----------
    fp : file_like object
        An open, writable file object, or similar object with a
        ``.write()`` method.
    array : ndarray
        The array to write to disk.
    version : (int, int) or None, optional
        The version number of the format. None means use the oldest
        supported version that is able to store the data.  Default: None
    allow_pickle : bool, optional
        Whether to allow writing pickled data. Default: True
    pickle_kwargs : dict, optional
        Additional keyword arguments to pass to pickle.dump, excluding
        'protocol'. These are only useful when pickling objects in object
        arrays on Python 3 to Python 2 compatible format.

    Raises
    ------
    ValueError
        If the array cannot be persisted. This includes the case of
        allow_pickle=False and array being an object array.
    Various other errors
        If the array contains Python objects as part of its dtype, the
        process of pickling them may raise various errors if the objects
        are not picklable.

    """
    _check_version(version)
    _write_array_header(fp, header_data_from_array_1_0(array), version)

    if array.itemsize == 0:
        buffersize = 0
    else:
        # Set buffer size to 16 MiB to hide the Python loop overhead.
        buffersize = max(16 * 1024 ** 2 // array.itemsize, 1)

    dtype_class = type(array.dtype)

    if array.dtype.hasobject or not dtype_class._legacy:
        # We contain Python objects so we cannot write out the data
        # directly.  Instead, we will pickle it out
        if not allow_pickle:
            if array.dtype.hasobject:
                raise ValueError("Object arrays cannot be saved when "
                                 "allow_pickle=False")
            if not dtype_class._legacy:
                raise ValueError("User-defined dtypes cannot be saved "
                                 "when allow_pickle=False")
        if pickle_kwargs is None:
            pickle_kwargs = {}
        pickle.dump(array, fp, protocol=4, **pickle_kwargs)
    elif array.flags.f_contiguous and not array.flags.c_contiguous:
        if isfileobj(fp):
            array.T.tofile(fp)
        else:
            for chunk in numpy.nditer(
                    array, flags=['external_loop', 'buffered', 'zerosize_ok'],
                    buffersize=buffersize, order='F'):
                fp.write(chunk.tobytes('C'))
    else:
        if isfileobj(fp):
            array.tofile(fp)
        else:
            for chunk in numpy.nditer(
                    array, flags=['external_loop', 'buffered', 'zerosize_ok'],
                    buffersize=buffersize, order='C'):
                fp.write(chunk.tobytes('C'))


def read_array(fp, allow_pickle=False, pickle_kwargs=None, *,
               max_header_size=_MAX_HEADER_SIZE):
    """
    Read an array from an NPY file.

    Parameters
    ----------
    fp : file_like object
        If this is not a real file object, then this may take extra memory
        and time.
    allow_pickle : bool, optional
        Whether to allow writing pickled data. Default: False
    pickle_kwargs : dict
        Additional keyword arguments to pass to pickle.load. These are only
        useful when loading object arrays saved on Python 2 when using
        Python 3.
    max_header_size : int, optional
        Maximum allowed size of the header.  Large headers may not be safe
        to load securely and thus require explicitly passing a larger value.
        See :py:func:`ast.literal_eval()` for details.
        This option is ignored when `allow_pickle` is passed.  In that case
        the file is by definition trusted and the limit is unnecessary.

    Returns
    -------
    array : ndarray
        The array from the data on disk.

    Raises
    ------
    ValueError
        If the data is invalid, or allow_pickle=False and the file contains
        an object array.

    """
    if allow_pickle:
        # Effectively ignore max_header_size, since `allow_pickle` indicates
        # that the input is fully trusted.
        max_header_size = 2**64

    version = read_magic(fp)
    _check_version(version)
    shape, fortran_order, dtype = _read_array_header(
            fp, version, max_header_size=max_header_size)
    if len(shape) == 0:
        count = 1
    else:
        count = numpy.multiply.reduce(shape, dtype=numpy.int64)

    # Now read the actual data.
    if dtype.hasobject:
        # The array contained Python objects. We need to unpickle the data.
        if not allow_pickle:
            raise ValueError("Object arrays cannot be loaded when "
                             "allow_pickle=False")
        if pickle_kwargs is None:
            pickle_kwargs = {}
        try:
            array = pickle.load(fp, **pickle_kwargs)
        except UnicodeError as err:
            # Friendlier error message
            raise UnicodeError("Unpickling a python object failed: %r\n"
                               "You may need to pass the encoding= option "
                               "to numpy.load" % (err,)) from err
    else:
        if isfileobj(fp):
            # We can use the fast fromfile() function.
            array = numpy.fromfile(fp, dtype=dtype, count=count)
        else:
            # This is not a real file. We have to read it the
            # memory-intensive way.
            # crc32 module fails on reads greater than 2 ** 32 bytes,
            # breaking large reads from gzip streams. Chunk reads to
            # BUFFER_SIZE bytes to avoid issue and reduce memory overhead
            # of the read. In non-chunked case count < max_read_count, so
            # only one read is performed.

            # Use np.ndarray instead of np.empty since the latter does
            # not correctly instantiate zero-width string dtypes; see
            # https://github.com/numpy/numpy/pull/6430
            array = numpy.ndarray(count, dtype=dtype)

            if dtype.itemsize > 0:
                # If dtype.itemsize == 0 then there's nothing more to read
                max_read_count = BUFFER_SIZE // min(BUFFER_SIZE, dtype.itemsize)

                for i in range(0, count, max_read_count):
                    read_count = min(max_read_count, count - i)
                    read_size = int(read_count * dtype.itemsize)
                    data = _read_bytes(fp, read_size, "array data")
                    array[i:i+read_count] = numpy.frombuffer(data, dtype=dtype,
                                                             count=read_count)

        if fortran_order:
            array.shape = shape[::-1]
            array = array.transpose()
        else:
            array.shape = shape

    return array


def open_memmap(filename, mode='r+', dtype=None, shape=None,
                fortran_order=False, version=None, *,
                max_header_size=_MAX_HEADER_SIZE):
    """
    Open a .npy file as a memory-mapped array.

    This may be used to read an existing file or create a new one.

    Parameters
    ----------
    filename : str or path-like
        The name of the file on disk.  This may *not* be a file-like
        object.
    mode : str, optional
        The mode in which to open the file; the default is 'r+'.  In
        addition to the standard file modes, 'c' is also accepted to mean
        "copy on write."  See `memmap` for the available mode strings.
    dtype : data-type, optional
        The data type of the array if we are creating a new file in "write"
        mode, if not, `dtype` is ignored.  The default value is None, which
        results in a data-type of `float64`.
    shape : tuple of int
        The shape of the array if we are creating a new file in "write"
        mode, in which case this parameter is required.  Otherwise, this
        parameter is ignored and is thus optional.
    fortran_order : bool, optional
        Whether the array should be Fortran-contiguous (True) or
        C-contiguous (False, the default) if we are creating a new file in
        "write" mode.
    version : tuple of int (major, minor) or None
        If the mode is a "write" mode, then this is the version of the file
        format used to create the file.  None means use the oldest
        supported version that is able to store the data.  Default: None
    max_header_size : int, optional
        Maximum allowed size of the header.  Large headers may not be safe
        to load securely and thus require explicitly passing a larger value.
        See :py:func:`ast.literal_eval()` for details.

    Returns
    -------
    marray : memmap
        The memory-mapped array.

    Raises
    ------
    ValueError
        If the data or the mode is invalid.
    OSError
        If the file is not found or cannot be opened correctly.

    See Also
    --------
    numpy.memmap

    """
    if isfileobj(filename):
        raise ValueError("Filename must be a string or a path-like object."
                         "  Memmap cannot use existing file handles.")

    if 'w' in mode:
        # We are creating the file, not reading it.
        # Check if we ought to create the file.
        _check_version(version)
        # Ensure that the given dtype is an authentic dtype object rather
        # than just something that can be interpreted as a dtype object.
        dtype = numpy.dtype(dtype)
        if dtype.hasobject:
            msg = "Array can't be memory-mapped: Python objects in dtype."
            raise ValueError(msg)
        d = dict(
            descr=dtype_to_descr(dtype),
            fortran_order=fortran_order,
            shape=shape,
        )
        # If we got here, then it should be safe to create the file.
        with open(os.fspath(filename), mode+'b') as fp:
            _write_array_header(fp, d, version)
            offset = fp.tell()
    else:
        # Read the header of the file first.
        with open(os.fspath(filename), 'rb') as fp:
            version = read_magic(fp)
            _check_version(version)

            shape, fortran_order, dtype = _read_array_header(
                    fp, version, max_header_size=max_header_size)
            if dtype.hasobject:
                msg = "Array can't be memory-mapped: Python objects in dtype."
                raise ValueError(msg)
            offset = fp.tell()

    if fortran_order:
        order = 'F'
    else:
        order = 'C'

    # We need to change a write-only mode to a read-write mode since we've
    # already written data to the file.
    if mode == 'w+':
        mode = 'r+'

    marray = numpy.memmap(filename, dtype=dtype, shape=shape, order=order,
        mode=mode, offset=offset)

    return marray


def _read_bytes(fp, size, error_template="ran out of data"):
    """
    Read from file-like object until size bytes are read.
    Raises ValueError if not EOF is encountered before size bytes are read.
    Non-blocking objects only supported if they derive from io objects.

    Required as e.g. ZipExtFile in python 2.6 can return less data than
    requested.
    """
    data = bytes()
    while True:
        # io files (default in python3) return None or raise on
        # would-block, python2 file will truncate, probably nothing can be
        # done about that.  note that regular files can't be non-blocking
        try:
            r = fp.read(size - len(data))
            data += r
            if len(r) == 0 or len(data) == size:
                break
        except BlockingIOError:
            pass
    if len(data) != size:
        msg = "EOF: reading %s, expected %d bytes got %d"
        raise ValueError(msg % (error_template, size, len(data)))
    else:
        return data


def isfileobj(f):
    if not isinstance(f, (io.FileIO, io.BufferedReader, io.BufferedWriter)):
        return False
    try:
        # BufferedReader/Writer may raise OSError when
        # fetching `fileno()` (e.g. when wrapping BytesIO).
        f.fileno()
        return True
    except OSError:
        return False
```
