## Supplementary software v0.2.1 for "Virtual control arms for paediatric myopia trials: external validation of axial-elongation models": format.pyi

```
from typing import Literal, Final

__all__: list[str] = []

EXPECTED_KEYS: Final[set[str]]
MAGIC_PREFIX: Final[bytes]
MAGIC_LEN: Literal[8]
ARRAY_ALIGN: Literal[64]
BUFFER_SIZE: Literal[262144]  # 2**18

def magic(major, minor): ...
def read_magic(fp): ...
def dtype_to_descr(dtype): ...
def descr_to_dtype(descr): ...
def header_data_from_array_1_0(array): ...
def write_array_header_1_0(fp, d): ...
def write_array_header_2_0(fp, d): ...
def read_array_header_1_0(fp): ...
def read_array_header_2_0(fp): ...
def write_array(fp, array, version=..., allow_pickle=..., pickle_kwargs=...): ...
def read_array(fp, allow_pickle=..., pickle_kwargs=...): ...
def open_memmap(filename, mode=..., dtype=..., shape=..., fortran_order=..., version=...): ...
```
