## Supplementary software v0.2.1 for "Virtual control arms for paediatric myopia trials: external validation of axial-elongation models": introspect.py

```
"""
Introspection helper functions.
"""
import re

__all__ = ['opt_func_info']


def opt_func_info(func_name=None, signature=None):
    """
    Returns a dictionary containing the currently supported CPU dispatched
    features for all optimized functions.

    Parameters
    ----------
    func_name : str (optional)
        Regular expression to filter by function name.

    signature : str (optional)
        Regular expression to filter by data type.

    Returns
    -------
    dict
        A dictionary where keys are optimized function names and values are
        nested dictionaries indicating supported targets based on data types.

    Examples
    --------
    Retrieve dispatch information for functions named 'add' or 'sub' and
    data types 'float64' or 'float32':

    >>> import numpy as np
    >>> dict = np.lib.introspect.opt_func_info(
    ...     func_name="add|abs", signature="float64|complex64"
    ... )
    >>> import json
    >>> print(json.dumps(dict, indent=2))
        {
          "absolute": {
            "dd": {
              "current": "SSE41",
              "available": "SSE41 baseline(SSE SSE2 SSE3)"
            },
            "Ff": {
              "current": "FMA3__AVX2",
              "available": "AVX512F FMA3__AVX2 baseline(SSE SSE2 SSE3)"
            },
            "Dd": {
              "current": "FMA3__AVX2",
              "available": "AVX512F FMA3__AVX2 baseline(SSE SSE2 SSE3)"
            }
          },
          "add": {
            "ddd": {
              "current": "FMA3__AVX2",
              "available": "FMA3__AVX2 baseline(SSE SSE2 SSE3)"
            },
            "FFF": {
              "current": "FMA3__AVX2",
              "available": "FMA3__AVX2 baseline(SSE SSE2 SSE3)"
            }
          }
        }

    """
    from numpy._core._multiarray_umath import (
        __cpu_targets_info__ as targets, dtype
    )

    if func_name is not None:
        func_pattern = re.compile(func_name)
        matching_funcs = {
            k: v for k, v in targets.items()
            if func_pattern.search(k)
        }
    else:
        matching_funcs = targets

    if signature is not None:
        sig_pattern = re.compile(signature)
        matching_sigs = {}
        for k, v in matching_funcs.items():
            matching_chars = {}
            for chars, targets in v.items():
                if any(
                    sig_pattern.search(c) or sig_pattern.search(dtype(c).name)
                    for c in chars
                ):
                    matching_chars[chars] = targets
            if matching_chars:
                matching_sigs[k] = matching_chars
    else:
        matching_sigs = matching_funcs
    return matching_sigs
```
