## Supplementary software v0.2.1 for "Virtual control arms for paediatric myopia trials: external validation of axial-elongation models": introspect.pyi

```
__all__ = ["opt_func_info"]

def opt_func_info(func_name: str | None = None, signature: str | None = None) -> dict[str, dict[str, dict[str, str]]]: ...
```
