## Supplementary software v0.2.1 for "Virtual control arms for paediatric myopia trials: external validation of axial-elongation models": mixins.py

```
"""
Mixin classes for custom array types that don't inherit from ndarray.
"""
from numpy._core import umath as um


__all__ = ['NDArrayOperatorsMixin']


def _disables_array_ufunc(obj):
    """True when __array_ufunc__ is set to None."""
    try:
        return obj.__array_ufunc__ is None
    except AttributeError:
        return False


def _binary_method(ufunc, name):
    """Implement a forward binary method with a ufunc, e.g., __add__."""
    def func(self, other):
        if _disables_array_ufunc(other):
            return NotImplemented
        return ufunc(self, other)
    func.__name__ = '__{}__'.format(name)
    return func


def _reflected_binary_method(ufunc, name):
    """Implement a reflected binary method with a ufunc, e.g., __radd__."""
    def func(self, other):
        if _disables_array_ufunc(other):
            return NotImplemented
        return ufunc(other, self)
    func.__name__ = '__r{}__'.format(name)
    return func


def _inplace_binary_method(ufunc, name):
    """Implement an in-place binary method with a ufunc, e.g., __iadd__."""
    def func(self, other):
        return ufunc(self, other, out=(self,))
    func.__name__ = '__i{}__'.format(name)
    return func


def _numeric_methods(ufunc, name):
    """Implement forward, reflected and inplace binary methods with a ufunc."""
    return (_binary_method(ufunc, name),
            _reflected_binary_method(ufunc, name),
            _inplace_binary_method(ufunc, name))


def _unary_method(ufunc, name):
    """Implement a unary special method with a ufunc."""
    def func(self):
        return ufunc(self)
    func.__name__ = '__{}__'.format(name)
    return func


class NDArrayOperatorsMixin:
    """Mixin defining all operator special methods using __array_ufunc__.

    This class implements the special methods for almost all of Python's
    builtin operators defined in the `operator` module, including comparisons
    (``==``, ``>``, etc.) and arithmetic (``+``, ``*``, ``-``, etc.), by
    deferring to the ``__array_ufunc__`` method, which subclasses must
    implement.

    It is useful for writing classes that do not inherit from `numpy.ndarray`,
    but that should support arithmetic and numpy universal functions like
    arrays as described in `A Mechanism for Overriding Ufuncs
    <https://numpy.org/neps/nep-0013-ufunc-overrides.html>`_.

    As an trivial example, consider this implementation of an ``ArrayLike``
    class that simply wraps a NumPy array and ensures that the result of any
    arithmetic operation is also an ``ArrayLike`` object:

        >>> import numbers
        >>> class ArrayLike(np.lib.mixins.NDArrayOperatorsMixin):
        ...     def __init__(self, value):
        ...         self.value = np.asarray(value)
        ...
        ...     # One might also consider adding the built-in list type to this
        ...     # list, to support operations like np.add(array_like, list)
        ...     _HANDLED_TYPES = (np.ndarray, numbers.Number)
        ...
        ...     def __array_ufunc__(self, ufunc, method, *inputs, **kwargs):
        ...         out = kwargs.get('out', ())
        ...         for x in inputs + out:
        ...             # Only support operations with instances of
        ...             # _HANDLED_TYPES. Use ArrayLike instead of type(self)
        ...             # for isinstance to allow subclasses that don't
        ...             # override __array_ufunc__ to handle ArrayLike objects.
        ...             if not isinstance(
        ...                 x, self._HANDLED_TYPES + (ArrayLike,)
        ...             ):
        ...                 return NotImplemented
        ...
        ...         # Defer to the implementation of the ufunc
        ...         # on unwrapped values.
        ...         inputs = tuple(x.value if isinstance(x, ArrayLike) else x
        ...                     for x in inputs)
        ...         if out:
        ...             kwargs['out'] = tuple(
        ...                 x.value if isinstance(x, ArrayLike) else x
        ...                 for x in out)
        ...         result = getattr(ufunc, method)(*inputs, **kwargs)
        ...
        ...         if type(result) is tuple:
        ...             # multiple return values
        ...             return tuple(type(self)(x) for x in result)
        ...         elif method == 'at':
        ...             # no return value
        ...             return None
        ...         else:
        ...             # one return value
        ...             return type(self)(result)
        ...
        ...     def __repr__(self):
        ...         return '%s(%r)' % (type(self).__name__, self.value)

    In interactions between ``ArrayLike`` objects and numbers or numpy arrays,
    the result is always another ``ArrayLike``:

        >>> x = ArrayLike([1, 2, 3])
        >>> x - 1
        ArrayLike(array([0, 1, 2]))
        >>> 1 - x
        ArrayLike(array([ 0, -1, -2]))
        >>> np.arange(3) - x
        ArrayLike(array([-1, -1, -1]))
        >>> x - np.arange(3)
        ArrayLike(array([1, 1, 1]))

    Note that unlike ``numpy.ndarray``, ``ArrayLike`` does not allow operations
    with arbitrary, unrecognized types. This ensures that interactions with
    ArrayLike preserve a well-defined casting hierarchy.

    """
    __slots__ = ()
    # Like np.ndarray, this mixin class implements "Option 1" from the ufunc
    # overrides NEP.

    # comparisons don't have reflected and in-place versions
    __lt__ = _binary_method(um.less, 'lt')
    __le__ = _binary_method(um.less_equal, 'le')
    __eq__ = _binary_method(um.equal, 'eq')
    __ne__ = _binary_method(um.not_equal, 'ne')
    __gt__ = _binary_method(um.greater, 'gt')
    __ge__ = _binary_method(um.greater_equal, 'ge')

    # numeric methods
    __add__, __radd__, __iadd__ = _numeric_methods(um.add, 'add')
    __sub__, __rsub__, __isub__ = _numeric_methods(um.subtract, 'sub')
    __mul__, __rmul__, __imul__ = _numeric_methods(um.multiply, 'mul')
    __matmul__, __rmatmul__, __imatmul__ = _numeric_methods(
        um.matmul, 'matmul')
    # Python 3 does not use __div__, __rdiv__, or __idiv__
    __truediv__, __rtruediv__, __itruediv__ = _numeric_methods(
        um.true_divide, 'truediv')
    __floordiv__, __rfloordiv__, __ifloordiv__ = _numeric_methods(
        um.floor_divide, 'floordiv')
    __mod__, __rmod__, __imod__ = _numeric_methods(um.remainder, 'mod')
    __divmod__ = _binary_method(um.divmod, 'divmod')
    __rdivmod__ = _reflected_binary_method(um.divmod, 'divmod')
    # __idivmod__ does not exist
    # TODO: handle the optional third argument for __pow__?
    __pow__, __rpow__, __ipow__ = _numeric_methods(um.power, 'pow')
    __lshift__, __rlshift__, __ilshift__ = _numeric_methods(
        um.left_shift, 'lshift')
    __rshift__, __rrshift__, __irshift__ = _numeric_methods(
        um.right_shift, 'rshift')
    __and__, __rand__, __iand__ = _numeric_methods(um.bitwise_and, 'and')
    __xor__, __rxor__, __ixor__ = _numeric_methods(um.bitwise_xor, 'xor')
    __or__, __ror__, __ior__ = _numeric_methods(um.bitwise_or, 'or')

    # unary methods
    __neg__ = _unary_method(um.negative, 'neg')
    __pos__ = _unary_method(um.positive, 'pos')
    __abs__ = _unary_method(um.absolute, 'abs')
    __invert__ = _unary_method(um.invert, 'invert')
```
