## Supplementary software v0.2.1 for "Virtual control arms for paediatric myopia trials: external validation of axial-elongation models": mixins.pyi

```
from abc import ABCMeta, abstractmethod
from typing import Literal as L, Any

from numpy import ufunc

__all__ = ["NDArrayOperatorsMixin"]

# NOTE: `NDArrayOperatorsMixin` is not formally an abstract baseclass,
# even though it's reliant on subclasses implementing `__array_ufunc__`

# NOTE: The accepted input- and output-types of the various dunders are
# completely dependent on how `__array_ufunc__` is implemented.
# As such, only little type safety can be provided here.

class NDArrayOperatorsMixin(metaclass=ABCMeta):
    @abstractmethod
    def __array_ufunc__(
        self,
        ufunc: ufunc,
        method: L["__call__", "reduce", "reduceat", "accumulate", "outer", "at"],
        *inputs: Any,
        **kwargs: Any,
    ) -> Any: ...
    def __lt__(self, other: Any) -> Any: ...
    def __le__(self, other: Any) -> Any: ...
    def __eq__(self, other: Any) -> Any: ...
    def __ne__(self, other: Any) -> Any: ...
    def __gt__(self, other: Any) -> Any: ...
    def __ge__(self, other: Any) -> Any: ...
    def __add__(self, other: Any) -> Any: ...
    def __radd__(self, other: Any) -> Any: ...
    def __iadd__(self, other: Any) -> Any: ...
    def __sub__(self, other: Any) -> Any: ...
    def __rsub__(self, other: Any) -> Any: ...
    def __isub__(self, other: Any) -> Any: ...
    def __mul__(self, other: Any) -> Any: ...
    def __rmul__(self, other: Any) -> Any: ...
    def __imul__(self, other: Any) -> Any: ...
    def __matmul__(self, other: Any) -> Any: ...
    def __rmatmul__(self, other: Any) -> Any: ...
    def __imatmul__(self, other: Any) -> Any: ...
    def __truediv__(self, other: Any) -> Any: ...
    def __rtruediv__(self, other: Any) -> Any: ...
    def __itruediv__(self, other: Any) -> Any: ...
    def __floordiv__(self, other: Any) -> Any: ...
    def __rfloordiv__(self, other: Any) -> Any: ...
    def __ifloordiv__(self, other: Any) -> Any: ...
    def __mod__(self, other: Any) -> Any: ...
    def __rmod__(self, other: Any) -> Any: ...
    def __imod__(self, other: Any) -> Any: ...
    def __divmod__(self, other: Any) -> Any: ...
    def __rdivmod__(self, other: Any) -> Any: ...
    def __pow__(self, other: Any) -> Any: ...
    def __rpow__(self, other: Any) -> Any: ...
    def __ipow__(self, other: Any) -> Any: ...
    def __lshift__(self, other: Any) -> Any: ...
    def __rlshift__(self, other: Any) -> Any: ...
    def __ilshift__(self, other: Any) -> Any: ...
    def __rshift__(self, other: Any) -> Any: ...
    def __rrshift__(self, other: Any) -> Any: ...
    def __irshift__(self, other: Any) -> Any: ...
    def __and__(self, other: Any) -> Any: ...
    def __rand__(self, other: Any) -> Any: ...
    def __iand__(self, other: Any) -> Any: ...
    def __xor__(self, other: Any) -> Any: ...
    def __rxor__(self, other: Any) -> Any: ...
    def __ixor__(self, other: Any) -> Any: ...
    def __or__(self, other: Any) -> Any: ...
    def __ror__(self, other: Any) -> Any: ...
    def __ior__(self, other: Any) -> Any: ...
    def __neg__(self) -> Any: ...
    def __pos__(self) -> Any: ...
    def __abs__(self) -> Any: ...
    def __invert__(self) -> Any: ...
```
