## Supplementary software v0.2.1 for "Virtual control arms for paediatric myopia trials: external validation of axial-elongation models": npyio.pyi

```
from numpy.lib._npyio_impl import (
    DataSource as DataSource,
    NpzFile as NpzFile,
    __doc__ as __doc__,
)
```
