## Supplementary software v0.2.1 for "Virtual control arms for paediatric myopia trials: external validation of axial-elongation models": recfunctions.py

```
"""
Collection of utilities to manipulate structured arrays.

Most of these functions were initially implemented by John Hunter for
matplotlib.  They have been rewritten and extended for convenience.

"""
import itertools

import numpy as np
import numpy.ma as ma
import numpy.ma.mrecords as mrec
from numpy._core.overrides import array_function_dispatch
from numpy.lib._iotools import _is_string_like


__all__ = [
    'append_fields', 'apply_along_fields', 'assign_fields_by_name',
    'drop_fields', 'find_duplicates', 'flatten_descr',
    'get_fieldstructure', 'get_names', 'get_names_flat',
    'join_by', 'merge_arrays', 'rec_append_fields',
    'rec_drop_fields', 'rec_join', 'recursive_fill_fields',
    'rename_fields', 'repack_fields', 'require_fields',
    'stack_arrays', 'structured_to_unstructured', 'unstructured_to_structured',
    ]


def _recursive_fill_fields_dispatcher(input, output):
    return (input, output)


@array_function_dispatch(_recursive_fill_fields_dispatcher)
def recursive_fill_fields(input, output):
    """
    Fills fields from output with fields from input,
    with support for nested structures.

    Parameters
    ----------
    input : ndarray
        Input array.
    output : ndarray
        Output array.

    Notes
    -----
    * `output` should be at least the same size as `input`

    Examples
    --------
    >>> import numpy as np
    >>> from numpy.lib import recfunctions as rfn
    >>> a = np.array([(1, 10.), (2, 20.)], dtype=[('A', np.int64), ('B', np.float64)])
    >>> b = np.zeros((3,), dtype=a.dtype)
    >>> rfn.recursive_fill_fields(a, b)
    array([(1, 10.), (2, 20.), (0,  0.)], dtype=[('A', '<i8'), ('B', '<f8')])

    """
    newdtype = output.dtype
    for field in newdtype.names:
        try:
            current = input[field]
        except ValueError:
            continue
        if current.dtype.names is not None:
            recursive_fill_fields(current, output[field])
        else:
            output[field][:len(current)] = current
    return output


def _get_fieldspec(dtype):
    """
    Produce a list of name/dtype pairs corresponding to the dtype fields

    Similar to dtype.descr, but the second item of each tuple is a dtype, not a
    string. As a result, this handles subarray dtypes

    Can be passed to the dtype constructor to reconstruct the dtype, noting that
    this (deliberately) discards field offsets.

    Examples
    --------
    >>> import numpy as np
    >>> dt = np.dtype([(('a', 'A'), np.int64), ('b', np.double, 3)])
    >>> dt.descr
    [(('a', 'A'), '<i8'), ('b', '<f8', (3,))]
    >>> _get_fieldspec(dt)
    [(('a', 'A'), dtype('int64')), ('b', dtype(('<f8', (3,))))]

    """
    if dtype.names is None:
        # .descr returns a nameless field, so we should too
        return [('', dtype)]
    else:
        fields = ((name, dtype.fields[name]) for name in dtype.names)
        # keep any titles, if present
        return [
            (name if len(f) == 2 else (f[2], name), f[0])
            for name, f in fields
        ]


def get_names(adtype):
    """
    Returns the field names of the input datatype as a tuple. Input datatype
    must have fields otherwise error is raised.

    Parameters
    ----------
    adtype : dtype
        Input datatype

    Examples
    --------
    >>> import numpy as np
    >>> from numpy.lib import recfunctions as rfn
    >>> rfn.get_names(np.empty((1,), dtype=[('A', int)]).dtype)
    ('A',)
    >>> rfn.get_names(np.empty((1,), dtype=[('A',int), ('B', float)]).dtype)
    ('A', 'B')
    >>> adtype = np.dtype([('a', int), ('b', [('ba', int), ('bb', int)])])
    >>> rfn.get_names(adtype)
    ('a', ('b', ('ba', 'bb')))
    """
    listnames = []
    names = adtype.names
    for name in names:
        current = adtype[name]
        if current.names is not None:
            listnames.append((name, tuple(get_names(current))))
        else:
            listnames.append(name)
    return tuple(listnames)


def get_names_flat(adtype):
    """
    Returns the field names of the input datatype as a tuple. Input datatype
    must have fields otherwise error is raised.
    Nested structure are flattened beforehand.

    Parameters
    ----------
    adtype : dtype
        Input datatype

    Examples
    --------
    >>> import numpy as np
    >>> from numpy.lib import recfunctions as rfn
    >>> rfn.get_names_flat(np.empty((1,), dtype=[('A', int)]).dtype) is None
    False
    >>> rfn.get_names_flat(np.empty((1,), dtype=[('A',int), ('B', str)]).dtype)
    ('A', 'B')
    >>> adtype = np.dtype([('a', int), ('b', [('ba', int), ('bb', int)])])
    >>> rfn.get_names_flat(adtype)
    ('a', 'b', 'ba', 'bb')
    """
    listnames = []
    names = adtype.names
    for name in names:
        listnames.append(name)
        current = adtype[name]
        if current.names is not None:
            listnames.extend(get_names_flat(current))
    return tuple(listnames)


def flatten_descr(ndtype):
    """
    Flatten a structured data-type description.

    Examples
    --------
    >>> import numpy as np
    >>> from numpy.lib import recfunctions as rfn
    >>> ndtype = np.dtype([('a', '<i4'), ('b', [('ba', '<f8'), ('bb', '<i4')])])
    >>> rfn.flatten_descr(ndtype)
    (('a', dtype('int32')), ('ba', dtype('float64')), ('bb', dtype('int32')))

    """
    names = ndtype.names
    if names is None:
        return (('', ndtype),)
    else:
        descr = []
        for field in names:
            (typ, _) = ndtype.fields[field]
            if typ.names is not None:
                descr.extend(flatten_descr(typ))
            else:
                descr.append((field, typ))
        return tuple(descr)


def _zip_dtype(seqarrays, flatten=False):
    newdtype = []
    if flatten:
        for a in seqarrays:
            newdtype.extend(flatten_descr(a.dtype))
    else:
        for a in seqarrays:
            current = a.dtype
            if current.names is not None and len(current.names) == 1:
                # special case - dtypes of 1 field are flattened
                newdtype.extend(_get_fieldspec(current))
            else:
                newdtype.append(('', current))
    return np.dtype(newdtype)


def _zip_descr(seqarrays, flatten=False):
    """
    Combine the dtype description of a series of arrays.

    Parameters
    ----------
    seqarrays : sequence of arrays
        Sequence of arrays
    flatten : {boolean}, optional
        Whether to collapse nested descriptions.
    """
    return _zip_dtype(seqarrays, flatten=flatten).descr


def get_fieldstructure(adtype, lastname=None, parents=None,):
    """
    Returns a dictionary with fields indexing lists of their parent fields.

    This function is used to simplify access to fields nested in other fields.

    Parameters
    ----------
    adtype : np.dtype
        Input datatype
    lastname : optional
        Last processed field name (used internally during recursion).
    parents : dictionary
        Dictionary of parent fields (used internally during recursion).

    Examples
    --------
    >>> import numpy as np
    >>> from numpy.lib import recfunctions as rfn
    >>> ndtype =  np.dtype([('A', int),
    ...                     ('B', [('BA', int),
    ...                            ('BB', [('BBA', int), ('BBB', int)])])])
    >>> rfn.get_fieldstructure(ndtype)
    ... # XXX: possible regression, order of BBA and BBB is swapped
    {'A': [], 'B': [], 'BA': ['B'], 'BB': ['B'], 'BBA': ['B', 'BB'], 'BBB': ['B', 'BB']}

    """
    if parents is None:
        parents = {}
    names = adtype.names
    for name in names:
        current = adtype[name]
        if current.names is not None:
            if lastname:
                parents[name] = [lastname, ]
            else:
                parents[name] = []
            parents.update(get_fieldstructure(current, name, parents))
        else:
            lastparent = list((parents.get(lastname, []) or []))
            if lastparent:
                lastparent.append(lastname)
            elif lastname:
                lastparent = [lastname, ]
            parents[name] = lastparent or []
    return parents


def _izip_fields_flat(iterable):
    """
    Returns an iterator of concatenated fields from a sequence of arrays,
    collapsing any nested structure.

    """
    for element in iterable:
        if isinstance(element, np.void):
            yield from _izip_fields_flat(tuple(element))
        else:
            yield element


def _izip_fields(iterable):
    """
    Returns an iterator of concatenated fields from a sequence of arrays.

    """
    for element in iterable:
        if (hasattr(element, '__iter__') and
                not isinstance(element, str)):
            yield from _izip_fields(element)
        elif isinstance(element, np.void) and len(tuple(element)) == 1:
            # this statement is the same from the previous expression
            yield from _izip_fields(element)
        else:
            yield element


def _izip_records(seqarrays, fill_value=None, flatten=True):
    """
    Returns an iterator of concatenated items from a sequence of arrays.

    Parameters
    ----------
    seqarrays : sequence of arrays
        Sequence of arrays.
    fill_value : {None, integer}
        Value used to pad shorter iterables.
    flatten : {True, False},
        Whether to
    """

    # Should we flatten the items, or just use a nested approach
    if flatten:
        zipfunc = _izip_fields_flat
    else:
        zipfunc = _izip_fields

    for tup in itertools.zip_longest(*seqarrays, fillvalue=fill_value):
        yield tuple(zipfunc(tup))


def _fix_output(output, usemask=True, asrecarray=False):
    """
    Private function: return a recarray, a ndarray, a MaskedArray
    or a MaskedRecords depending on the input parameters
    """
    if not isinstance(output, ma.MaskedArray):
        usemask = False
    if usemask:
        if asrecarray:
            output = output.view(mrec.MaskedRecords)
    else:
        output = ma.filled(output)
        if asrecarray:
            output = output.view(np.recarray)
    return output


def _fix_defaults(output, defaults=None):
    """
    Update the fill_value and masked data of `output`
    from the default given in a dictionary defaults.
    """
    names = output.dtype.names
    (data, mask, fill_value) = (output.data, output.mask, output.fill_value)
    for (k, v) in (defaults or {}).items():
        if k in names:
            fill_value[k] = v
            data[k][mask[k]] = v
    return output


def _merge_arrays_dispatcher(seqarrays, fill_value=None, flatten=None,
                             usemask=None, asrecarray=None):
    return seqarrays


@array_function_dispatch(_merge_arrays_dispatcher)
def merge_arrays(seqarrays, fill_value=-1, flatten=False,
                 usemask=False, asrecarray=False):
    """
    Merge arrays field by field.

    Parameters
    ----------
    seqarrays : sequence of ndarrays
        Sequence of arrays
    fill_value : {float}, optional
        Filling value used to pad missing data on the shorter arrays.
    flatten : {False, True}, optional
        Whether to collapse nested fields.
    usemask : {False, True}, optional
        Whether to return a masked array or not.
    asrecarray : {False, True}, optional
        Whether to return a recarray (MaskedRecords) or not.

    Examples
    --------
    >>> import numpy as np
    >>> from numpy.lib import recfunctions as rfn
    >>> rfn.merge_arrays((np.array([1, 2]), np.array([10., 20., 30.])))
    array([( 1, 10.), ( 2, 20.), (-1, 30.)],
          dtype=[('f0', '<i8'), ('f1', '<f8')])

    >>> rfn.merge_arrays((np.array([1, 2], dtype=np.int64),
    ...         np.array([10., 20., 30.])), usemask=False)
     array([(1, 10.0), (2, 20.0), (-1, 30.0)],
             dtype=[('f0', '<i8'), ('f1', '<f8')])
    >>> rfn.merge_arrays((np.array([1, 2]).view([('a', np.int64)]),
    ...               np.array([10., 20., 30.])),
    ...              usemask=False, asrecarray=True)
    rec.array([( 1, 10.), ( 2, 20.), (-1, 30.)],
              dtype=[('a', '<i8'), ('f1', '<f8')])

    Notes
    -----
    * Without a mask, the missing value will be filled with something,
      depending on what its corresponding type:

      * ``-1``      for integers
      * ``-1.0``    for floating point numbers
      * ``'-'``     for characters
      * ``'-1'``    for strings
      * ``True``    for boolean values
    * XXX: I just obtained these values empirically
    """
    # Only one item in the input sequence ?
    if (len(seqarrays) == 1):
        seqarrays = np.asanyarray(seqarrays[0])
    # Do we have a single ndarray as input ?
    if isinstance(seqarrays, (np.ndarray, np.void)):
        seqdtype = seqarrays.dtype
        # Make sure we have named fields
        if seqdtype.names is None:
            seqdtype = np.dtype([('', seqdtype)])
        if not flatten or _zip_dtype((seqarrays,), flatten=True) == seqdtype:
            # Minimal processing needed: just make sure everything's a-ok
            seqarrays = seqarrays.ravel()
            # Find what type of array we must return
            if usemask:
                if asrecarray:
                    seqtype = mrec.MaskedRecords
                else:
                    seqtype = ma.MaskedArray
            elif asrecarray:
                seqtype = np.recarray
            else:
                seqtype = np.ndarray
            return seqarrays.view(dtype=seqdtype, type=seqtype)
        else:
            seqarrays = (seqarrays,)
    else:
        # Make sure we have arrays in the input sequence
        seqarrays = [np.asanyarray(_m) for _m in seqarrays]
    # Find the sizes of the inputs and their maximum
    sizes = tuple(a.size for a in seqarrays)
    maxlength = max(sizes)
    # Get the dtype of the output (flattening if needed)
    newdtype = _zip_dtype(seqarrays, flatten=flatten)
    # Initialize the sequences for data and mask
    seqdata = []
    seqmask = []
    # If we expect some kind of MaskedArray, make a special loop.
    if usemask:
        for (a, n) in zip(seqarrays, sizes):
            nbmissing = (maxlength - n)
            # Get the data and mask
            data = a.ravel().__array__()
            mask = ma.getmaskarray(a).ravel()
            # Get the filling value (if needed)
            if nbmissing:
                fval = mrec._check_fill_value(fill_value, a.dtype)
                if isinstance(fval, (np.ndarray, np.void)):
                    if len(fval.dtype) == 1:
                        fval = fval.item()[0]
                        fmsk = True
                    else:
                        fval = np.array(fval, dtype=a.dtype, ndmin=1)
                        fmsk = np.ones((1,), dtype=mask.dtype)
            else:
                fval = None
                fmsk = True
            # Store an iterator padding the input to the expected length
            seqdata.append(itertools.chain(data, [fval] * nbmissing))
            seqmask.append(itertools.chain(mask, [fmsk] * nbmissing))
        # Create an iterator for the data
        data = tuple(_izip_records(seqdata, flatten=flatten))
        output = ma.array(np.fromiter(data, dtype=newdtype, count=maxlength),
                          mask=list(_izip_records(seqmask, flatten=flatten)))
        if asrecarray:
            output = output.view(mrec.MaskedRecords)
    else:
        # Same as before, without the mask we don't need...
        for (a, n) in zip(seqarrays, sizes):
            nbmissing = (maxlength - n)
            data = a.ravel().__array__()
            if nbmissing:
                fval = mrec._check_fill_value(fill_value, a.dtype)
                if isinstance(fval, (np.ndarray, np.void)):
                    if len(fval.dtype) == 1:
                        fval = fval.item()[0]
                    else:
                        fval = np.array(fval, dtype=a.dtype, ndmin=1)
            else:
                fval = None
            seqdata.append(itertools.chain(data, [fval] * nbmissing))
        output = np.fromiter(tuple(_izip_records(seqdata, flatten=flatten)),
                             dtype=newdtype, count=maxlength)
        if asrecarray:
            output = output.view(np.recarray)
    # And we're done...
    return output


def _drop_fields_dispatcher(base, drop_names, usemask=None, asrecarray=None):
    return (base,)


@array_function_dispatch(_drop_fields_dispatcher)
def drop_fields(base, drop_names, usemask=True, asrecarray=False):
    """
    Return a new array with fields in `drop_names` dropped.

    Nested fields are supported.

    Parameters
    ----------
    base : array
        Input array
    drop_names : string or sequence
        String or sequence of strings corresponding to the names of the
        fields to drop.
    usemask : {False, True}, optional
        Whether to return a masked array or not.
    asrecarray : string or sequence, optional
        Whether to return a recarray or a mrecarray (`asrecarray=True`) or
        a plain ndarray or masked array with flexible dtype. The default
        is False.

    Examples
    --------
    >>> import numpy as np
    >>> from numpy.lib import recfunctions as rfn
    >>> a = np.array([(1, (2, 3.0)), (4, (5, 6.0))],
    ...   dtype=[('a', np.int64), ('b', [('ba', np.double), ('bb', np.int64)])])
    >>> rfn.drop_fields(a, 'a')
    array([((2., 3),), ((5., 6),)],
          dtype=[('b', [('ba', '<f8'), ('bb', '<i8')])])
    >>> rfn.drop_fields(a, 'ba')
    array([(1, (3,)), (4, (6,))], dtype=[('a', '<i8'), ('b', [('bb', '<i8')])])
    >>> rfn.drop_fields(a, ['ba', 'bb'])
    array([(1,), (4,)], dtype=[('a', '<i8')])
    """
    if _is_string_like(drop_names):
        drop_names = [drop_names]
    else:
        drop_names = set(drop_names)

    def _drop_descr(ndtype, drop_names):
        names = ndtype.names
        newdtype = []
        for name in names:
            current = ndtype[name]
            if name in drop_names:
                continue
            if current.names is not None:
                descr = _drop_descr(current, drop_names)
                if descr:
                    newdtype.append((name, descr))
            else:
                newdtype.append((name, current))
        return newdtype

    newdtype = _drop_descr(base.dtype, drop_names)

    output = np.empty(base.shape, dtype=newdtype)
    output = recursive_fill_fields(base, output)
    return _fix_output(output, usemask=usemask, asrecarray=asrecarray)


def _keep_fields(base, keep_names, usemask=True, asrecarray=False):
    """
    Return a new array keeping only the fields in `keep_names`,
    and preserving the order of those fields.

    Parameters
    ----------
    base : array
        Input array
    keep_names : string or sequence
        String or sequence of strings corresponding to the names of the
        fields to keep. Order of the names will be preserved.
    usemask : {False, True}, optional
        Whether to return a masked array or not.
    asrecarray : string or sequence, optional
        Whether to return a recarray or a mrecarray (`asrecarray=True`) or
        a plain ndarray or masked array with flexible dtype. The default
        is False.
    """
    newdtype = [(n, base.dtype[n]) for n in keep_names]
    output = np.empty(base.shape, dtype=newdtype)
    output = recursive_fill_fields(base, output)
    return _fix_output(output, usemask=usemask, asrecarray=asrecarray)


def _rec_drop_fields_dispatcher(base, drop_names):
    return (base,)


@array_function_dispatch(_rec_drop_fields_dispatcher)
def rec_drop_fields(base, drop_names):
    """
    Returns a new numpy.recarray with fields in `drop_names` dropped.
    """
    return drop_fields(base, drop_names, usemask=False, asrecarray=True)


def _rename_fields_dispatcher(base, namemapper):
    return (base,)


@array_function_dispatch(_rename_fields_dispatcher)
def rename_fields(base, namemapper):
    """
    Rename the fields from a flexible-datatype ndarray or recarray.

    Nested fields are supported.

    Parameters
    ----------
    base : ndarray
        Input array whose fields must be modified.
    namemapper : dictionary
        Dictionary mapping old field names to their new version.

    Examples
    --------
    >>> import numpy as np
    >>> from numpy.lib import recfunctions as rfn
    >>> a = np.array([(1, (2, [3.0, 30.])), (4, (5, [6.0, 60.]))],
    ...   dtype=[('a', int),('b', [('ba', float), ('bb', (float, 2))])])
    >>> rfn.rename_fields(a, {'a':'A', 'bb':'BB'})
    array([(1, (2., [ 3., 30.])), (4, (5., [ 6., 60.]))],
          dtype=[('A', '<i8'), ('b', [('ba', '<f8'), ('BB', '<f8', (2,))])])

    """
    def _recursive_rename_fields(ndtype, namemapper):
        newdtype = []
        for name in ndtype.names:
            newname = namemapper.get(name, name)
            current = ndtype[name]
            if current.names is not None:
                newdtype.append(
                    (newname, _recursive_rename_fields(current, namemapper))
                    )
            else:
                newdtype.append((newname, current))
        return newdtype
    newdtype = _recursive_rename_fields(base.dtype, namemapper)
    return base.view(newdtype)


def _append_fields_dispatcher(base, names, data, dtypes=None,
                              fill_value=None, usemask=None, asrecarray=None):
    yield base
    yield from data


@array_function_dispatch(_append_fields_dispatcher)
def append_fields(base, names, data, dtypes=None,
                  fill_value=-1, usemask=True, asrecarray=False):
    """
    Add new fields to an existing array.

    The names of the fields are given with the `names` arguments,
    the corresponding values with the `data` arguments.
    If a single field is appended, `names`, `data` and `dtypes` do not have
    to be lists but just values.

    Parameters
    ----------
    base : array
        Input array to extend.
    names : string, sequence
        String or sequence of strings corresponding to the names
        of the new fields.
    data : array or sequence of arrays
        Array or sequence of arrays storing the fields to add to the base.
    dtypes : sequence of datatypes, optional
        Datatype or sequence of datatypes.
        If None, the datatypes are estimated from the `data`.
    fill_value : {float}, optional
        Filling value used to pad missing data on the shorter arrays.
    usemask : {False, True}, optional
        Whether to return a masked array or not.
    asrecarray : {False, True}, optional
        Whether to return a recarray (MaskedRecords) or not.

    """
    # Check the names
    if isinstance(names, (tuple, list)):
        if len(names) != len(data):
            msg = "The number of arrays does not match the number of names"
            raise ValueError(msg)
    elif isinstance(names, str):
        names = [names, ]
        data = [data, ]
    #
    if dtypes is None:
        data = [np.array(a, copy=None, subok=True) for a in data]
        data = [a.view([(name, a.dtype)]) for (name, a) in zip(names, data)]
    else:
        if not isinstance(dtypes, (tuple, list)):
            dtypes = [dtypes, ]
        if len(data) != len(dtypes):
            if len(dtypes) == 1:
                dtypes = dtypes * len(data)
            else:
                msg = "The dtypes argument must be None, a dtype, or a list."
                raise ValueError(msg)
        data = [np.array(a, copy=None, subok=True, dtype=d).view([(n, d)])
                for (a, n, d) in zip(data, names, dtypes)]
    #
    base = merge_arrays(base, usemask=usemask, fill_value=fill_value)
    if len(data) > 1:
        data = merge_arrays(data, flatten=True, usemask=usemask,
                            fill_value=fill_value)
    else:
        data = data.pop()
    #
    output = ma.masked_all(
        max(len(base), len(data)),
        dtype=_get_fieldspec(base.dtype) + _get_fieldspec(data.dtype))
    output = recursive_fill_fields(base, output)
    output = recursive_fill_fields(data, output)
    #
    return _fix_output(output, usemask=usemask, asrecarray=asrecarray)


def _rec_append_fields_dispatcher(base, names, data, dtypes=None):
    yield base
    yield from data


@array_function_dispatch(_rec_append_fields_dispatcher)
def rec_append_fields(base, names, data, dtypes=None):
    """
    Add new fields to an existing array.

    The names of the fields are given with the `names` arguments,
    the corresponding values with the `data` arguments.
    If a single field is appended, `names`, `data` and `dtypes` do not have
    to be lists but just values.

    Parameters
    ----------
    base : array
        Input array to extend.
    names : string, sequence
        String or sequence of strings corresponding to the names
        of the new fields.
    data : array or sequence of arrays
        Array or sequence of arrays storing the fields to add to the base.
    dtypes : sequence of datatypes, optional
        Datatype or sequence of datatypes.
        If None, the datatypes are estimated from the `data`.

    See Also
    --------
    append_fields

    Returns
    -------
    appended_array : np.recarray
    """
    return append_fields(base, names, data=data, dtypes=dtypes,
                         asrecarray=True, usemask=False)


def _repack_fields_dispatcher(a, align=None, recurse=None):
    return (a,)


@array_function_dispatch(_repack_fields_dispatcher)
def repack_fields(a, align=False, recurse=False):
    """
    Re-pack the fields of a structured array or dtype in memory.

    The memory layout of structured datatypes allows fields at arbitrary
    byte offsets. This means the fields can be separated by padding bytes,
    their offsets can be non-monotonically increasing, and they can overlap.

    This method removes any overlaps and reorders the fields in memory so they
    have increasing byte offsets, and adds or removes padding bytes depending
    on the `align` option, which behaves like the `align` option to
    `numpy.dtype`.

    If `align=False`, this method produces a "packed" memory layout in which
    each field starts at the byte the previous field ended, and any padding
    bytes are removed.

    If `align=True`, this methods produces an "aligned" memory layout in which
    each field's offset is a multiple of its alignment, and the total itemsize
    is a multiple of the largest alignment, by adding padding bytes as needed.

    Parameters
    ----------
    a : ndarray or dtype
       array or dtype for which to repack the fields.
    align : boolean
       If true, use an "aligned" memory layout, otherwise use a "packed" layout.
    recurse : boolean
       If True, also repack nested structures.

    Returns
    -------
    repacked : ndarray or dtype
       Copy of `a` with fields repacked, or `a` itself if no repacking was
       needed.

    Examples
    --------
    >>> import numpy as np

    >>> from numpy.lib import recfunctions as rfn
    >>> def print_offsets(d):
    ...     print("offsets:", [d.fields[name][1] for name in d.names])
    ...     print("itemsize:", d.itemsize)
    ...
    >>> dt = np.dtype('u1, <i8, <f8', align=True)
    >>> dt
    dtype({'names': ['f0', 'f1', 'f2'], 'formats': ['u1', '<i8', '<f8'], \
'offsets': [0, 8, 16], 'itemsize': 24}, align=True)
    >>> print_offsets(dt)
    offsets: [0, 8, 16]
    itemsize: 24
    >>> packed_dt = rfn.repack_fields(dt)
    >>> packed_dt
    dtype([('f0', 'u1'), ('f1', '<i8'), ('f2', '<f8')])
    >>> print_offsets(packed_dt)
    offsets: [0, 1, 9]
    itemsize: 17

    """
    if not isinstance(a, np.dtype):
        dt = repack_fields(a.dtype, align=align, recurse=recurse)
        return a.astype(dt, copy=False)

    if a.names is None:
        return a

    fieldinfo = []
    for name in a.names:
        tup = a.fields[name]
        if recurse:
            fmt = repack_fields(tup[0], align=align, recurse=True)
        else:
            fmt = tup[0]

        if len(tup) == 3:
            name = (tup[2], name)

        fieldinfo.append((name, fmt))

    dt = np.dtype(fieldinfo, align=align)
    return np.dtype((a.type, dt))

def _get_fields_and_offsets(dt, offset=0):
    """
    Returns a flat list of (dtype, count, offset) tuples of all the
    scalar fields in the dtype "dt", including nested fields, in left
    to right order.
    """

    # counts up elements in subarrays, including nested subarrays, and returns
    # base dtype and count
    def count_elem(dt):
        count = 1
        while dt.shape != ():
            for size in dt.shape:
                count *= size
            dt = dt.base
        return dt, count

    fields = []
    for name in dt.names:
        field = dt.fields[name]
        f_dt, f_offset = field[0], field[1]
        f_dt, n = count_elem(f_dt)

        if f_dt.names is None:
            fields.append((np.dtype((f_dt, (n,))), n, f_offset + offset))
        else:
            subfields = _get_fields_and_offsets(f_dt, f_offset + offset)
            size = f_dt.itemsize

            for i in range(n):
                if i == 0:
                    # optimization: avoid list comprehension if no subarray
                    fields.extend(subfields)
                else:
                    fields.extend([(d, c, o + i*size) for d, c, o in subfields])
    return fields

def _common_stride(offsets, counts, itemsize):
    """
    Returns the stride between the fields, or None if the stride is not
    constant. The values in "counts" designate the lengths of
    subarrays. Subarrays are treated as many contiguous fields, with
    always positive stride.
    """
    if len(offsets) <= 1:
        return itemsize

    negative = offsets[1] < offsets[0]  # negative stride
    if negative:
        # reverse, so offsets will be ascending
        it = zip(reversed(offsets), reversed(counts))
    else:
        it = zip(offsets, counts)

    prev_offset = None
    stride = None
    for offset, count in it:
        if count != 1:  # subarray: always c-contiguous
            if negative:
                return None  # subarrays can never have a negative stride
            if stride is None:
                stride = itemsize
            if stride != itemsize:
                return None
            end_offset = offset + (count - 1) * itemsize
        else:
            end_offset = offset

        if prev_offset is not None:
            new_stride = offset - prev_offset
            if stride is None:
                stride = new_stride
            if stride != new_stride:
                return None

        prev_offset = end_offset

    if negative:
        return -stride
    return stride


def _structured_to_unstructured_dispatcher(arr, dtype=None, copy=None,
                                           casting=None):
    return (arr,)

@array_function_dispatch(_structured_to_unstructured_dispatcher)
def structured_to_unstructured(arr, dtype=None, copy=False, casting='unsafe'):
    """
    Converts an n-D structured array into an (n+1)-D unstructured array.

    The new array will have a new last dimension equal in size to the
    number of field-elements of the input array. If not supplied, the output
    datatype is determined from the numpy type promotion rules applied to all
    the field datatypes.

    Nested fields, as well as each element of any subarray fields, all count
    as a single field-elements.

    Parameters
    ----------
    arr : ndarray
       Structured array or dtype to convert. Cannot contain object datatype.
    dtype : dtype, optional
       The dtype of the output unstructured array.
    copy : bool, optional
        If true, always return a copy. If false, a view is returned if
        possible, such as when the `dtype` and strides of the fields are
        suitable and the array subtype is one of `numpy.ndarray`,
        `numpy.recarray` or `numpy.memmap`.

        .. versionchanged:: 1.25.0
            A view can now be returned if the fields are separated by a
            uniform stride.

    casting : {'no', 'equiv', 'safe', 'same_kind', 'unsafe'}, optional
        See casting argument of `numpy.ndarray.astype`. Controls what kind of
        data casting may occur.

    Returns
    -------
    unstructured : ndarray
       Unstructured array with one more dimension.

    Examples
    --------
    >>> import numpy as np

    >>> from numpy.lib import recfunctions as rfn
    >>> a = np.zeros(4, dtype=[('a', 'i4'), ('b', 'f4,u2'), ('c', 'f4', 2)])
    >>> a
    array([(0, (0., 0), [0., 0.]), (0, (0., 0), [0., 0.]),
           (0, (0., 0), [0., 0.]), (0, (0., 0), [0., 0.])],
          dtype=[('a', '<i4'), ('b', [('f0', '<f4'), ('f1', '<u2')]), ('c', '<f4', (2,))])
    >>> rfn.structured_to_unstructured(a)
    array([[0., 0., 0., 0., 0.],
           [0., 0., 0., 0., 0.],
           [0., 0., 0., 0., 0.],
           [0., 0., 0., 0., 0.]])

    >>> b = np.array([(1, 2, 5), (4, 5, 7), (7, 8 ,11), (10, 11, 12)],
    ...              dtype=[('x', 'i4'), ('y', 'f4'), ('z', 'f8')])
    >>> np.mean(rfn.structured_to_unstructured(b[['x', 'z']]), axis=-1)
    array([ 3. ,  5.5,  9. , 11. ])

    """
    if arr.dtype.names is None:
        raise ValueError('arr must be a structured array')

    fields = _get_fields_and_offsets(arr.dtype)
    n_fields = len(fields)
    if n_fields == 0 and dtype is None:
        raise ValueError("arr has no fields. Unable to guess dtype")
    elif n_fields == 0:
        # too many bugs elsewhere for this to work now
        raise NotImplementedError("arr with no fields is not supported")

    dts, counts, offsets = zip(*fields)
    names = ['f{}'.format(n) for n in range(n_fields)]

    if dtype is None:
        out_dtype = np.result_type(*[dt.base for dt in dts])
    else:
        out_dtype = np.dtype(dtype)

    # Use a series of views and casts to convert to an unstructured array:

    # first view using flattened fields (doesn't work for object arrays)
    # Note: dts may include a shape for subarrays
    flattened_fields = np.dtype({'names': names,
                                 'formats': dts,
                                 'offsets': offsets,
                                 'itemsize': arr.dtype.itemsize})
    arr = arr.view(flattened_fields)

    # we only allow a few types to be unstructured by manipulating the
    # strides, because we know it won't work with, for example, np.matrix nor
    # np.ma.MaskedArray.
    can_view = type(arr) in (np.ndarray, np.recarray, np.memmap)
    if (not copy) and can_view and all(dt.base == out_dtype for dt in dts):
        # all elements have the right dtype already; if they have a common
        # stride, we can just return a view
        common_stride = _common_stride(offsets, counts, out_dtype.itemsize)
        if common_stride is not None:
            wrap = arr.__array_wrap__

            new_shape = arr.shape + (sum(counts), out_dtype.itemsize)
            new_strides = arr.strides + (abs(common_stride), 1)

            arr = arr[..., np.newaxis].view(np.uint8)  # view as bytes
            arr = arr[..., min(offsets):]  # remove the leading unused data
            arr = np.lib.stride_tricks.as_strided(arr,
                                                  new_shape,
                                                  new_strides,
                                                  subok=True)

            # cast and drop the last dimension again
            arr = arr.view(out_dtype)[..., 0]

            if common_stride < 0:
                arr = arr[..., ::-1]  # reverse, if the stride was negative
            if type(arr) is not type(wrap.__self__):
                # Some types (e.g. recarray) turn into an ndarray along the
                # way, so we have to wrap it again in order to match the
                # behavior with copy=True.
                arr = wrap(arr)
            return arr

    # next cast to a packed format with all fields converted to new dtype
    packed_fields = np.dtype({'names': names,
                              'formats': [(out_dtype, dt.shape) for dt in dts]})
    arr = arr.astype(packed_fields, copy=copy, casting=casting)

    # finally is it safe to view the packed fields as the unstructured type
    return arr.view((out_dtype, (sum(counts),)))


def _unstructured_to_structured_dispatcher(arr, dtype=None, names=None,
                                           align=None, copy=None, casting=None):
    return (arr,)

@array_function_dispatch(_unstructured_to_structured_dispatcher)
def unstructured_to_structured(arr, dtype=None, names=None, align=False,
                               copy=False, casting='unsafe'):
    """
    Converts an n-D unstructured array into an (n-1)-D structured array.

    The last dimension of the input array is converted into a structure, with
    number of field-elements equal to the size of the last dimension of the
    input array. By default all output fields have the input array's dtype, but
    an output structured dtype with an equal number of fields-elements can be
    supplied instead.

    Nested fields, as well as each element of any subarray fields, all count
    towards the number of field-elements.

    Parameters
    ----------
    arr : ndarray
       Unstructured array or dtype to convert.
    dtype : dtype, optional
       The structured dtype of the output array
    names : list of strings, optional
       If dtype is not supplied, this specifies the field names for the output
       dtype, in order. The field dtypes will be the same as the input array.
    align : boolean, optional
       Whether to create an aligned memory layout.
    copy : bool, optional
        See copy argument to `numpy.ndarray.astype`. If true, always return a
        copy. If false, and `dtype` requirements are satisfied, a view is
        returned.
    casting : {'no', 'equiv', 'safe', 'same_kind', 'unsafe'}, optional
        See casting argument of `numpy.ndarray.astype`. Controls what kind of
        data casting may occur.

    Returns
    -------
    structured : ndarray
       Structured array with fewer dimensions.

    Examples
    --------
    >>> import numpy as np

    >>> from numpy.lib import recfunctions as rfn
    >>> dt = np.dtype([('a', 'i4'), ('b', 'f4,u2'), ('c', 'f4', 2)])
    >>> a = np.arange(20).reshape((4,5))
    >>> a
    array([[ 0,  1,  2,  3,  4],
           [ 5,  6,  7,  8,  9],
           [10, 11, 12, 13, 14],
           [15, 16, 17, 18, 19]])
    >>> rfn.unstructured_to_structured(a, dt)
    array([( 0, ( 1.,  2), [ 3.,  4.]), ( 5, ( 6.,  7), [ 8.,  9.]),
           (10, (11., 12), [13., 14.]), (15, (16., 17), [18., 19.])],
          dtype=[('a', '<i4'), ('b', [('f0', '<f4'), ('f1', '<u2')]), ('c', '<f4', (2,))])

    """
    if arr.shape == ():
        raise ValueError('arr must have at least one dimension')
    n_elem = arr.shape[-1]
    if n_elem == 0:
        # too many bugs elsewhere for this to work now
        raise NotImplementedError("last axis with size 0 is not supported")

    if dtype is None:
        if names is None:
            names = ['f{}'.format(n) for n in range(n_elem)]
        out_dtype = np.dtype([(n, arr.dtype) for n in names], align=align)
        fields = _get_fields_and_offsets(out_dtype)
        dts, counts, offsets = zip(*fields)
    else:
        if names is not None:
            raise ValueError("don't supply both dtype and names")
        # if dtype is the args of np.dtype, construct it
        dtype = np.dtype(dtype)
        # sanity check of the input dtype
        fields = _get_fields_and_offsets(dtype)
        if len(fields) == 0:
            dts, counts, offsets = [], [], []
        else:
            dts, counts, offsets = zip(*fields)

        if n_elem != sum(counts):
            raise ValueError('The length of the last dimension of arr must '
                             'be equal to the number of fields in dtype')
        out_dtype = dtype
        if align and not out_dtype.isalignedstruct:
            raise ValueError("align was True but dtype is not aligned")

    names = ['f{}'.format(n) for n in range(len(fields))]

    # Use a series of views and casts to convert to a structured array:

    # first view as a packed structured array of one dtype
    packed_fields = np.dtype({'names': names,
                              'formats': [(arr.dtype, dt.shape) for dt in dts]})
    arr = np.ascontiguousarray(arr).view(packed_fields)

    # next cast to an unpacked but flattened format with varied dtypes
    flattened_fields = np.dtype({'names': names,
                                 'formats': dts,
                                 'offsets': offsets,
                                 'itemsize': out_dtype.itemsize})
    arr = arr.astype(flattened_fields, copy=copy, casting=casting)

    # finally view as the final nested dtype and remove the last axis
    return arr.view(out_dtype)[..., 0]

def _apply_along_fields_dispatcher(func, arr):
    return (arr,)

@array_function_dispatch(_apply_along_fields_dispatcher)
def apply_along_fields(func, arr):
    """
    Apply function 'func' as a reduction across fields of a structured array.

    This is similar to `numpy.apply_along_axis`, but treats the fields of a
    structured array as an extra axis. The fields are all first cast to a
    common type following the type-promotion rules from `numpy.result_type`
    applied to the field's dtypes.

    Parameters
    ----------
    func : function
       Function to apply on the "field" dimension. This function must
       support an `axis` argument, like `numpy.mean`, `numpy.sum`, etc.
    arr : ndarray
       Structured array for which to apply func.

    Returns
    -------
    out : ndarray
       Result of the reduction operation

    Examples
    --------
    >>> import numpy as np

    >>> from numpy.lib import recfunctions as rfn
    >>> b = np.array([(1, 2, 5), (4, 5, 7), (7, 8 ,11), (10, 11, 12)],
    ...              dtype=[('x', 'i4'), ('y', 'f4'), ('z', 'f8')])
    >>> rfn.apply_along_fields(np.mean, b)
    array([ 2.66666667,  5.33333333,  8.66666667, 11.        ])
    >>> rfn.apply_along_fields(np.mean, b[['x', 'z']])
    array([ 3. ,  5.5,  9. , 11. ])

    """
    if arr.dtype.names is None:
        raise ValueError('arr must be a structured array')

    uarr = structured_to_unstructured(arr)
    return func(uarr, axis=-1)
    # works and avoids axis requirement, but very, very slow:
    #return np.apply_along_axis(func, -1, uarr)

def _assign_fields_by_name_dispatcher(dst, src, zero_unassigned=None):
    return dst, src

@array_function_dispatch(_assign_fields_by_name_dispatcher)
def assign_fields_by_name(dst, src, zero_unassigned=True):
    """
    Assigns values from one structured array to another by field name.

    Normally in numpy >= 1.14, assignment of one structured array to another
    copies fields "by position", meaning that the first field from the src is
    copied to the first field of the dst, and so on, regardless of field name.

    This function instead copies "by field name", such that fields in the dst
    are assigned from the identically named field in the src. This applies
    recursively for nested structures. This is how structure assignment worked
    in numpy >= 1.6 to <= 1.13.

    Parameters
    ----------
    dst : ndarray
    src : ndarray
        The source and destination arrays during assignment.
    zero_unassigned : bool, optional
        If True, fields in the dst for which there was no matching
        field in the src are filled with the value 0 (zero). This
        was the behavior of numpy <= 1.13. If False, those fields
        are not modified.
    """

    if dst.dtype.names is None:
        dst[...] = src
        return

    for name in dst.dtype.names:
        if name not in src.dtype.names:
            if zero_unassigned:
                dst[name] = 0
        else:
            assign_fields_by_name(dst[name], src[name],
                                  zero_unassigned)

def _require_fields_dispatcher(array, required_dtype):
    return (array,)

@array_function_dispatch(_require_fields_dispatcher)
def require_fields(array, required_dtype):
    """
    Casts a structured array to a new dtype using assignment by field-name.

    This function assigns from the old to the new array by name, so the
    value of a field in the output array is the value of the field with the
    same name in the source array. This has the effect of creating a new
    ndarray containing only the fields "required" by the required_dtype.

    If a field name in the required_dtype does not exist in the
    input array, that field is created and set to 0 in the output array.

    Parameters
    ----------
    a : ndarray
       array to cast
    required_dtype : dtype
       datatype for output array

    Returns
    -------
    out : ndarray
        array with the new dtype, with field values copied from the fields in
        the input array with the same name

    Examples
    --------
    >>> import numpy as np

    >>> from numpy.lib import recfunctions as rfn
    >>> a = np.ones(4, dtype=[('a', 'i4'), ('b', 'f8'), ('c', 'u1')])
    >>> rfn.require_fields(a, [('b', 'f4'), ('c', 'u1')])
    array([(1., 1), (1., 1), (1., 1), (1., 1)],
      dtype=[('b', '<f4'), ('c', 'u1')])
    >>> rfn.require_fields(a, [('b', 'f4'), ('newf', 'u1')])
    array([(1., 0), (1., 0), (1., 0), (1., 0)],
      dtype=[('b', '<f4'), ('newf', 'u1')])

    """
    out = np.empty(array.shape, dtype=required_dtype)
    assign_fields_by_name(out, array)
    return out


def _stack_arrays_dispatcher(arrays, defaults=None, usemask=None,
                             asrecarray=None, autoconvert=None):
    return arrays


@array_function_dispatch(_stack_arrays_dispatcher)
def stack_arrays(arrays, defaults=None, usemask=True, asrecarray=False,
                 autoconvert=False):
    """
    Superposes arrays fields by fields

    Parameters
    ----------
    arrays : array or sequence
        Sequence of input arrays.
    defaults : dictionary, optional
        Dictionary mapping field names to the corresponding default values.
    usemask : {True, False}, optional
        Whether to return a MaskedArray (or MaskedRecords is
        `asrecarray==True`) or a ndarray.
    asrecarray : {False, True}, optional
        Whether to return a recarray (or MaskedRecords if `usemask==True`)
        or just a flexible-type ndarray.
    autoconvert : {False, True}, optional
        Whether automatically cast the type of the field to the maximum.

    Examples
    --------
    >>> import numpy as np
    >>> from numpy.lib import recfunctions as rfn
    >>> x = np.array([1, 2,])
    >>> rfn.stack_arrays(x) is x
    True
    >>> z = np.array([('A', 1), ('B', 2)], dtype=[('A', '|S3'), ('B', float)])
    >>> zz = np.array([('a', 10., 100.), ('b', 20., 200.), ('c', 30., 300.)],
    ...   dtype=[('A', '|S3'), ('B', np.double), ('C', np.double)])
    >>> test = rfn.stack_arrays((z,zz))
    >>> test
    masked_array(data=[(b'A', 1.0, --), (b'B', 2.0, --), (b'a', 10.0, 100.0),
                       (b'b', 20.0, 200.0), (b'c', 30.0, 300.0)],
                 mask=[(False, False,  True), (False, False,  True),
                       (False, False, False), (False, False, False),
                       (False, False, False)],
           fill_value=(b'N/A', 1e+20, 1e+20),
                dtype=[('A', 'S3'), ('B', '<f8'), ('C', '<f8')])

    """
    if isinstance(arrays, np.ndarray):
        return arrays
    elif len(arrays) == 1:
        return arrays[0]
    seqarrays = [np.asanyarray(a).ravel() for a in arrays]
    nrecords = [len(a) for a in seqarrays]
    ndtype = [a.dtype for a in seqarrays]
    fldnames = [d.names for d in ndtype]
    #
    dtype_l = ndtype[0]
    newdescr = _get_fieldspec(dtype_l)
    names = [n for n, d in newdescr]
    for dtype_n in ndtype[1:]:
        for fname, fdtype in _get_fieldspec(dtype_n):
            if fname not in names:
                newdescr.append((fname, fdtype))
                names.append(fname)
            else:
                nameidx = names.index(fname)
                _, cdtype = newdescr[nameidx]
                if autoconvert:
                    newdescr[nameidx] = (fname, max(fdtype, cdtype))
                elif fdtype != cdtype:
                    raise TypeError("Incompatible type '%s' <> '%s'" %
                                    (cdtype, fdtype))
    # Only one field: use concatenate
    if len(newdescr) == 1:
        output = ma.concatenate(seqarrays)
    else:
        #
        output = ma.masked_all((np.sum(nrecords),), newdescr)
        offset = np.cumsum(np.r_[0, nrecords])
        seen = []
        for (a, n, i, j) in zip(seqarrays, fldnames, offset[:-1], offset[1:]):
            names = a.dtype.names
            if names is None:
                output['f%i' % len(seen)][i:j] = a
            else:
                for name in n:
                    output[name][i:j] = a[name]
                    if name not in seen:
                        seen.append(name)
    #
    return _fix_output(_fix_defaults(output, defaults),
                       usemask=usemask, asrecarray=asrecarray)


def _find_duplicates_dispatcher(
        a, key=None, ignoremask=None, return_index=None):
    return (a,)


@array_function_dispatch(_find_duplicates_dispatcher)
def find_duplicates(a, key=None, ignoremask=True, return_index=False):
    """
    Find the duplicates in a structured array along a given key

    Parameters
    ----------
    a : array-like
        Input array
    key : {string, None}, optional
        Name of the fields along which to check the duplicates.
        If None, the search is performed by records
    ignoremask : {True, False}, optional
        Whether masked data should be discarded or considered as duplicates.
    return_index : {False, True}, optional
        Whether to return the indices of the duplicated values.

    Examples
    --------
    >>> import numpy as np
    >>> from numpy.lib import recfunctions as rfn
    >>> ndtype = [('a', int)]
    >>> a = np.ma.array([1, 1, 1, 2, 2, 3, 3],
    ...         mask=[0, 0, 1, 0, 0, 0, 1]).view(ndtype)
    >>> rfn.find_duplicates(a, ignoremask=True, return_index=True)
    (masked_array(data=[(1,), (1,), (2,), (2,)],
                 mask=[(False,), (False,), (False,), (False,)],
           fill_value=(999999,),
                dtype=[('a', '<i8')]), array([0, 1, 3, 4]))
    """
    a = np.asanyarray(a).ravel()
    # Get a dictionary of fields
    fields = get_fieldstructure(a.dtype)
    # Get the sorting data (by selecting the corresponding field)
    base = a
    if key:
        for f in fields[key]:
            base = base[f]
        base = base[key]
    # Get the sorting indices and the sorted data
    sortidx = base.argsort()
    sortedbase = base[sortidx]
    sorteddata = sortedbase.filled()
    # Compare the sorting data
    flag = (sorteddata[:-1] == sorteddata[1:])
    # If masked data must be ignored, set the flag to false where needed
    if ignoremask:
        sortedmask = sortedbase.recordmask
        flag[sortedmask[1:]] = False
    flag = np.concatenate(([False], flag))
    # We need to take the point on the left as well (else we're missing it)
    flag[:-1] = flag[:-1] + flag[1:]
    duplicates = a[sortidx][flag]
    if return_index:
        return (duplicates, sortidx[flag])
    else:
        return duplicates


def _join_by_dispatcher(
        key, r1, r2, jointype=None, r1postfix=None, r2postfix=None,
        defaults=None, usemask=None, asrecarray=None):
    return (r1, r2)


@array_function_dispatch(_join_by_dispatcher)
def join_by(key, r1, r2, jointype='inner', r1postfix='1', r2postfix='2',
            defaults=None, usemask=True, asrecarray=False):
    """
    Join arrays `r1` and `r2` on key `key`.

    The key should be either a string or a sequence of string corresponding
    to the fields used to join the array.  An exception is raised if the
    `key` field cannot be found in the two input arrays.  Neither `r1` nor
    `r2` should have any duplicates along `key`: the presence of duplicates
    will make the output quite unreliable. Note that duplicates are not
    looked for by the algorithm.

    Parameters
    ----------
    key : {string, sequence}
        A string or a sequence of strings corresponding to the fields used
        for comparison.
    r1, r2 : arrays
        Structured arrays.
    jointype : {'inner', 'outer', 'leftouter'}, optional
        If 'inner', returns the elements common to both r1 and r2.
        If 'outer', returns the common elements as well as the elements of
        r1 not in r2 and the elements of not in r2.
        If 'leftouter', returns the common elements and the elements of r1
        not in r2.
    r1postfix : string, optional
        String appended to the names of the fields of r1 that are present
        in r2 but absent of the key.
    r2postfix : string, optional
        String appended to the names of the fields of r2 that are present
        in r1 but absent of the key.
    defaults : {dictionary}, optional
        Dictionary mapping field names to the corresponding default values.
    usemask : {True, False}, optional
        Whether to return a MaskedArray (or MaskedRecords is
        `asrecarray==True`) or a ndarray.
    asrecarray : {False, True}, optional
        Whether to return a recarray (or MaskedRecords if `usemask==True`)
        or just a flexible-type ndarray.

    Notes
    -----
    * The output is sorted along the key.
    * A temporary array is formed by dropping the fields not in the key for
      the two arrays and concatenating the result. This array is then
      sorted, and the common entries selected. The output is constructed by
      filling the fields with the selected entries. Matching is not
      preserved if there are some duplicates...

    """
    # Check jointype
    if jointype not in ('inner', 'outer', 'leftouter'):
        raise ValueError(
                "The 'jointype' argument should be in 'inner', "
                "'outer' or 'leftouter' (got '%s' instead)" % jointype
                )
    # If we have a single key, put it in a tuple
    if isinstance(key, str):
        key = (key,)

    # Check the keys
    if len(set(key)) != len(key):
        dup = next(x for n,x in enumerate(key) if x in key[n+1:])
        raise ValueError("duplicate join key %r" % dup)
    for name in key:
        if name not in r1.dtype.names:
            raise ValueError('r1 does not have key field %r' % name)
        if name not in r2.dtype.names:
            raise ValueError('r2 does not have key field %r' % name)

    # Make sure we work with ravelled arrays
    r1 = r1.ravel()
    r2 = r2.ravel()
    # Fixme: nb2 below is never used. Commenting out for pyflakes.
    # (nb1, nb2) = (len(r1), len(r2))
    nb1 = len(r1)
    (r1names, r2names) = (r1.dtype.names, r2.dtype.names)

    # Check the names for collision
    collisions = (set(r1names) & set(r2names)) - set(key)
    if collisions and not (r1postfix or r2postfix):
        msg = "r1 and r2 contain common names, r1postfix and r2postfix "
        msg += "can't both be empty"
        raise ValueError(msg)

    # Make temporary arrays of just the keys
    #  (use order of keys in `r1` for back-compatibility)
    key1 = [ n for n in r1names if n in key ]
    r1k = _keep_fields(r1, key1)
    r2k = _keep_fields(r2, key1)

    # Concatenate the two arrays for comparison
    aux = ma.concatenate((r1k, r2k))
    idx_sort = aux.argsort(order=key)
    aux = aux[idx_sort]
    #
    # Get the common keys
    flag_in = ma.concatenate(([False], aux[1:] == aux[:-1]))
    flag_in[:-1] = flag_in[1:] + flag_in[:-1]
    idx_in = idx_sort[flag_in]
    idx_1 = idx_in[(idx_in < nb1)]
    idx_2 = idx_in[(idx_in >= nb1)] - nb1
    (r1cmn, r2cmn) = (len(idx_1), len(idx_2))
    if jointype == 'inner':
        (r1spc, r2spc) = (0, 0)
    elif jointype == 'outer':
        idx_out = idx_sort[~flag_in]
        idx_1 = np.concatenate((idx_1, idx_out[(idx_out < nb1)]))
        idx_2 = np.concatenate((idx_2, idx_out[(idx_out >= nb1)] - nb1))
        (r1spc, r2spc) = (len(idx_1) - r1cmn, len(idx_2) - r2cmn)
    elif jointype == 'leftouter':
        idx_out = idx_sort[~flag_in]
        idx_1 = np.concatenate((idx_1, idx_out[(idx_out < nb1)]))
        (r1spc, r2spc) = (len(idx_1) - r1cmn, 0)
    # Select the entries from each input
    (s1, s2) = (r1[idx_1], r2[idx_2])
    #
    # Build the new description of the output array .......
    # Start with the key fields
    ndtype = _get_fieldspec(r1k.dtype)

    # Add the fields from r1
    for fname, fdtype in _get_fieldspec(r1.dtype):
        if fname not in key:
            ndtype.append((fname, fdtype))

    # Add the fields from r2
    for fname, fdtype in _get_fieldspec(r2.dtype):
        # Have we seen the current name already ?
        # we need to rebuild this list every time
        names = list(name for name, dtype in ndtype)
        try:
            nameidx = names.index(fname)
        except ValueError:
            #... we haven't: just add the description to the current list
            ndtype.append((fname, fdtype))
        else:
            # collision
            _, cdtype = ndtype[nameidx]
            if fname in key:
                # The current field is part of the key: take the largest dtype
                ndtype[nameidx] = (fname, max(fdtype, cdtype))
            else:
                # The current field is not part of the key: add the suffixes,
                # and place the new field adjacent to the old one
                ndtype[nameidx:nameidx + 1] = [
                    (fname + r1postfix, cdtype),
                    (fname + r2postfix, fdtype)
                ]
    # Rebuild a dtype from the new fields
    ndtype = np.dtype(ndtype)
    # Find the largest nb of common fields :
    # r1cmn and r2cmn should be equal, but...
    cmn = max(r1cmn, r2cmn)
    # Construct an empty array
    output = ma.masked_all((cmn + r1spc + r2spc,), dtype=ndtype)
    names = output.dtype.names
    for f in r1names:
        selected = s1[f]
        if f not in names or (f in r2names and not r2postfix and f not in key):
            f += r1postfix
        current = output[f]
        current[:r1cmn] = selected[:r1cmn]
        if jointype in ('outer', 'leftouter'):
            current[cmn:cmn + r1spc] = selected[r1cmn:]
    for f in r2names:
        selected = s2[f]
        if f not in names or (f in r1names and not r1postfix and f not in key):
            f += r2postfix
        current = output[f]
        current[:r2cmn] = selected[:r2cmn]
        if (jointype == 'outer') and r2spc:
            current[-r2spc:] = selected[r2cmn:]
    # Sort and finalize the output
    output.sort(order=key)
    kwargs = dict(usemask=usemask, asrecarray=asrecarray)
    return _fix_output(_fix_defaults(output, defaults), **kwargs)


def _rec_join_dispatcher(
        key, r1, r2, jointype=None, r1postfix=None, r2postfix=None,
        defaults=None):
    return (r1, r2)


@array_function_dispatch(_rec_join_dispatcher)
def rec_join(key, r1, r2, jointype='inner', r1postfix='1', r2postfix='2',
             defaults=None):
    """
    Join arrays `r1` and `r2` on keys.
    Alternative to join_by, that always returns a np.recarray.

    See Also
    --------
    join_by : equivalent function
    """
    kwargs = dict(jointype=jointype, r1postfix=r1postfix, r2postfix=r2postfix,
                  defaults=defaults, usemask=False, asrecarray=True)
    return join_by(key, r1, r2, **kwargs)


del array_function_dispatch
```
