## Supplementary software v0.2.1 for "Virtual control arms for paediatric myopia trials: external validation of axial-elongation models": recfunctions.pyi

```
from collections.abc import Callable, Iterable, Mapping, Sequence
from typing import Any, Literal, TypeAlias, overload

from _typeshed import Incomplete
from typing_extensions import TypeVar

import numpy as np
import numpy.typing as npt
from numpy._typing import _DTypeLike, _DTypeLikeVoid
from numpy.ma.mrecords import MaskedRecords

__all__ = [
    "append_fields",
    "apply_along_fields",
    "assign_fields_by_name",
    "drop_fields",
    "find_duplicates",
    "flatten_descr",
    "get_fieldstructure",
    "get_names",
    "get_names_flat",
    "join_by",
    "merge_arrays",
    "rec_append_fields",
    "rec_drop_fields",
    "rec_join",
    "recursive_fill_fields",
    "rename_fields",
    "repack_fields",
    "require_fields",
    "stack_arrays",
    "structured_to_unstructured",
    "unstructured_to_structured",
]

_T = TypeVar("_T")
_ShapeT = TypeVar("_ShapeT", bound=tuple[int, ...])
_ScalarT = TypeVar("_ScalarT", bound=np.generic)
_DTypeT = TypeVar("_DTypeT", bound=np.dtype[Any])
_ArrayT = TypeVar("_ArrayT", bound=npt.NDArray[Any])
_VoidArrayT = TypeVar("_VoidArrayT", bound=npt.NDArray[np.void])
_NonVoidDTypeT = TypeVar("_NonVoidDTypeT", bound=_NonVoidDType)

_OneOrMany: TypeAlias = _T | Iterable[_T]
_BuiltinSequence: TypeAlias = tuple[_T, ...] | list[_T]

_NestedNames: TypeAlias = tuple[str | _NestedNames, ...]
_NonVoid: TypeAlias = np.bool | np.number | np.character | np.datetime64 | np.timedelta64 | np.object_
_NonVoidDType: TypeAlias = np.dtype[_NonVoid] | np.dtypes.StringDType

_JoinType: TypeAlias = Literal["inner", "outer", "leftouter"]

###

def recursive_fill_fields(input: npt.NDArray[np.void], output: _VoidArrayT) -> _VoidArrayT: ...

#
def get_names(adtype: np.dtype[np.void]) -> _NestedNames: ...
def get_names_flat(adtype: np.dtype[np.void]) -> tuple[str, ...]: ...

#
@overload
def flatten_descr(ndtype: _NonVoidDTypeT) -> tuple[tuple[Literal[""], _NonVoidDTypeT]]: ...
@overload
def flatten_descr(ndtype: np.dtype[np.void]) -> tuple[tuple[str, np.dtype[Any]]]: ...

#
def get_fieldstructure(
    adtype: np.dtype[np.void],
    lastname: str | None = None,
    parents: dict[str, list[str]] | None = None,
) -> dict[str, list[str]]: ...

#
@overload
def merge_arrays(
    seqarrays: Sequence[np.ndarray[_ShapeT, np.dtype[Any]]] | np.ndarray[_ShapeT, np.dtype[Any]],
    fill_value: float = -1,
    flatten: bool = False,
    usemask: bool = False,
    asrecarray: bool = False,
) -> np.recarray[_ShapeT, np.dtype[np.void]]: ...
@overload
def merge_arrays(
    seqarrays: Sequence[npt.ArrayLike] | np.void,
    fill_value: float = -1,
    flatten: bool = False,
    usemask: bool = False,
    asrecarray: bool = False,
) -> np.recarray[Any, np.dtype[np.void]]: ...

#
@overload
def drop_fields(
    base: np.ndarray[_ShapeT, np.dtype[np.void]],
    drop_names: str | Iterable[str],
    usemask: bool = True,
    asrecarray: Literal[False] = False,
) -> np.ndarray[_ShapeT, np.dtype[np.void]]: ...
@overload
def drop_fields(
    base: np.ndarray[_ShapeT, np.dtype[np.void]],
    drop_names: str | Iterable[str],
    usemask: bool,
    asrecarray: Literal[True],
) -> np.recarray[_ShapeT, np.dtype[np.void]]: ...
@overload
def drop_fields(
    base: np.ndarray[_ShapeT, np.dtype[np.void]],
    drop_names: str | Iterable[str],
    usemask: bool = True,
    *,
    asrecarray: Literal[True],
) -> np.recarray[_ShapeT, np.dtype[np.void]]: ...

#
@overload
def rename_fields(
    base: MaskedRecords[_ShapeT, np.dtype[np.void]],
    namemapper: Mapping[str, str],
) -> MaskedRecords[_ShapeT, np.dtype[np.void]]: ...
@overload
def rename_fields(
    base: np.ma.MaskedArray[_ShapeT, np.dtype[np.void]],
    namemapper: Mapping[str, str],
) -> np.ma.MaskedArray[_ShapeT, np.dtype[np.void]]: ...
@overload
def rename_fields(
    base: np.recarray[_ShapeT, np.dtype[np.void]],
    namemapper: Mapping[str, str],
) -> np.recarray[_ShapeT, np.dtype[np.void]]: ...
@overload
def rename_fields(
    base: np.ndarray[_ShapeT, np.dtype[np.void]],
    namemapper: Mapping[str, str],
) -> np.ndarray[_ShapeT, np.dtype[np.void]]: ...

#
@overload
def append_fields(
    base: np.ndarray[_ShapeT, np.dtype[np.void]],
    names: _OneOrMany[str],
    data: _OneOrMany[npt.NDArray[Any]],
    dtypes: _BuiltinSequence[np.dtype[Any]] | None,
    fill_value: int,
    usemask: Literal[False],
    asrecarray: Literal[False] = False,
) -> np.ndarray[_ShapeT, np.dtype[np.void]]: ...
@overload
def append_fields(
    base: np.ndarray[_ShapeT, np.dtype[np.void]],
    names: _OneOrMany[str],
    data: _OneOrMany[npt.NDArray[Any]],
    dtypes: _BuiltinSequence[np.dtype[Any]] | None = None,
    fill_value: int = -1,
    *,
    usemask: Literal[False],
    asrecarray: Literal[False] = False,
) -> np.ndarray[_ShapeT, np.dtype[np.void]]: ...
@overload
def append_fields(
    base: np.ndarray[_ShapeT, np.dtype[np.void]],
    names: _OneOrMany[str],
    data: _OneOrMany[npt.NDArray[Any]],
    dtypes: _BuiltinSequence[np.dtype[Any]] | None,
    fill_value: int,
    usemask: Literal[False],
    asrecarray: Literal[True],
) -> np.recarray[_ShapeT, np.dtype[np.void]]: ...
@overload
def append_fields(
    base: np.ndarray[_ShapeT, np.dtype[np.void]],
    names: _OneOrMany[str],
    data: _OneOrMany[npt.NDArray[Any]],
    dtypes: _BuiltinSequence[np.dtype[Any]] | None = None,
    fill_value: int = -1,
    *,
    usemask: Literal[False],
    asrecarray: Literal[True],
) -> np.recarray[_ShapeT, np.dtype[np.void]]: ...
@overload
def append_fields(
    base: np.ndarray[_ShapeT, np.dtype[np.void]],
    names: _OneOrMany[str],
    data: _OneOrMany[npt.NDArray[Any]],
    dtypes: _BuiltinSequence[np.dtype[Any]] | None = None,
    fill_value: int = -1,
    usemask: Literal[True] = True,
    asrecarray: Literal[False] = False,
) -> np.ma.MaskedArray[_ShapeT, np.dtype[np.void]]: ...
@overload
def append_fields(
    base: np.ndarray[_ShapeT, np.dtype[np.void]],
    names: _OneOrMany[str],
    data: _OneOrMany[npt.NDArray[Any]],
    dtypes: _BuiltinSequence[np.dtype[Any]] | None,
    fill_value: int,
    usemask: Literal[True],
    asrecarray: Literal[True],
) -> MaskedRecords[_ShapeT, np.dtype[np.void]]: ...
@overload
def append_fields(
    base: np.ndarray[_ShapeT, np.dtype[np.void]],
    names: _OneOrMany[str],
    data: _OneOrMany[npt.NDArray[Any]],
    dtypes: _BuiltinSequence[np.dtype[Any]] | None = None,
    fill_value: int = -1,
    usemask: Literal[True] = True,
    *,
    asrecarray: Literal[True],
) -> MaskedRecords[_ShapeT, np.dtype[np.void]]: ...

#
def rec_drop_fields(
    base: np.ndarray[_ShapeT, np.dtype[np.void]],
    drop_names: str | Iterable[str],
) -> np.recarray[_ShapeT, np.dtype[np.void]]: ...

#
def rec_append_fields(
    base: np.ndarray[_ShapeT, np.dtype[np.void]],
    names: _OneOrMany[str],
    data: _OneOrMany[npt.NDArray[Any]],
    dtypes: _BuiltinSequence[np.dtype[Any]] | None = None,
) -> np.ma.MaskedArray[_ShapeT, np.dtype[np.void]]: ...

# TODO(jorenham): Stop passing `void` directly once structured dtypes are implemented,
# e.g. using a `TypeVar` with constraints.
# https://github.com/numpy/numtype/issues/92
@overload
def repack_fields(a: _DTypeT, align: bool = False, recurse: bool = False) -> _DTypeT: ...
@overload
def repack_fields(a: _ScalarT, align: bool = False, recurse: bool = False) -> _ScalarT: ...
@overload
def repack_fields(a: _ArrayT, align: bool = False, recurse: bool = False) -> _ArrayT: ...

# TODO(jorenham): Attempt shape-typing (return type has ndim == arr.ndim + 1)
@overload
def structured_to_unstructured(
    arr: npt.NDArray[np.void],
    dtype: _DTypeLike[_ScalarT],
    copy: bool = False,
    casting: np._CastingKind = "unsafe",
) -> npt.NDArray[_ScalarT]: ...
@overload
def structured_to_unstructured(
    arr: npt.NDArray[np.void],
    dtype: npt.DTypeLike | None = None,
    copy: bool = False,
    casting: np._CastingKind = "unsafe",
) -> npt.NDArray[Any]: ...

#
@overload
def unstructured_to_structured(
    arr: npt.NDArray[Any],
    dtype: npt.DTypeLike,
    names: None = None,
    align: bool = False,
    copy: bool = False,
    casting: str = "unsafe",
) -> npt.NDArray[np.void]: ...
@overload
def unstructured_to_structured(
    arr: npt.NDArray[Any],
    dtype: None,
    names: _OneOrMany[str],
    align: bool = False,
    copy: bool = False,
    casting: str = "unsafe",
) -> npt.NDArray[np.void]: ...

#
def apply_along_fields(
    func: Callable[[np.ndarray[_ShapeT, Any]], npt.NDArray[Any]],
    arr: np.ndarray[_ShapeT, np.dtype[np.void]],
) -> np.ndarray[_ShapeT, np.dtype[np.void]]: ...

#
def assign_fields_by_name(dst: npt.NDArray[np.void], src: npt.NDArray[np.void], zero_unassigned: bool = True) -> None: ...

#
def require_fields(
    array: np.ndarray[_ShapeT, np.dtype[np.void]],
    required_dtype: _DTypeLikeVoid,
) -> np.ndarray[_ShapeT, np.dtype[np.void]]: ...

# TODO(jorenham): Attempt shape-typing
@overload
def stack_arrays(
    arrays: _ArrayT,
    defaults: Mapping[str, object] | None = None,
    usemask: bool = True,
    asrecarray: bool = False,
    autoconvert: bool = False,
) -> _ArrayT: ...
@overload
def stack_arrays(
    arrays: Sequence[npt.NDArray[Any]],
    defaults: Mapping[str, Incomplete] | None,
    usemask: Literal[False],
    asrecarray: Literal[False] = False,
    autoconvert: bool = False,
) -> npt.NDArray[np.void]: ...
@overload
def stack_arrays(
    arrays: Sequence[npt.NDArray[Any]],
    defaults: Mapping[str, Incomplete] | None = None,
    *,
    usemask: Literal[False],
    asrecarray: Literal[False] = False,
    autoconvert: bool = False,
) -> npt.NDArray[np.void]: ...
@overload
def stack_arrays(
    arrays: Sequence[npt.NDArray[Any]],
    defaults: Mapping[str, Incomplete] | None = None,
    *,
    usemask: Literal[False],
    asrecarray: Literal[True],
    autoconvert: bool = False,
) -> np.recarray[tuple[int, ...], np.dtype[np.void]]: ...
@overload
def stack_arrays(
    arrays: Sequence[npt.NDArray[Any]],
    defaults: Mapping[str, Incomplete] | None = None,
    usemask: Literal[True] = True,
    asrecarray: Literal[False] = False,
    autoconvert: bool = False,
) -> np.ma.MaskedArray[tuple[int, ...], np.dtype[np.void]]: ...
@overload
def stack_arrays(
    arrays: Sequence[npt.NDArray[Any]],
    defaults: Mapping[str, Incomplete] | None,
    usemask: Literal[True],
    asrecarray: Literal[True],
    autoconvert: bool = False,
) -> MaskedRecords[tuple[int, ...], np.dtype[np.void]]: ...
@overload
def stack_arrays(
    arrays: Sequence[npt.NDArray[Any]],
    defaults: Mapping[str, Incomplete] | None = None,
    usemask: Literal[True] = True,
    *,
    asrecarray: Literal[True],
    autoconvert: bool = False,
) -> MaskedRecords[tuple[int, ...], np.dtype[np.void]]: ...

#
@overload
def find_duplicates(
    a: np.ma.MaskedArray[_ShapeT, np.dtype[np.void]],
    key: str | None = None,
    ignoremask: bool = True,
    return_index: Literal[False] = False,
) -> np.ma.MaskedArray[_ShapeT, np.dtype[np.void]]: ...
@overload
def find_duplicates(
    a: np.ma.MaskedArray[_ShapeT, np.dtype[np.void]],
    key: str | None,
    ignoremask: bool,
    return_index: Literal[True],
) -> tuple[np.ma.MaskedArray[_ShapeT, np.dtype[np.void]], np.ndarray[_ShapeT, np.dtype[np.int_]]]: ...
@overload
def find_duplicates(
    a: np.ma.MaskedArray[_ShapeT, np.dtype[np.void]],
    key: str | None = None,
    ignoremask: bool = True,
    *,
    return_index: Literal[True],
) -> tuple[np.ma.MaskedArray[_ShapeT, np.dtype[np.void]], np.ndarray[_ShapeT, np.dtype[np.int_]]]: ...

#
@overload
def join_by(
    key: str | Sequence[str],
    r1: npt.NDArray[np.void],
    r2: npt.NDArray[np.void],
    jointype: _JoinType = "inner",
    r1postfix: str = "1",
    r2postfix: str = "2",
    defaults: Mapping[str, object] | None = None,
    *,
    usemask: Literal[False],
    asrecarray: Literal[False] = False,
) -> np.ndarray[tuple[int], np.dtype[np.void]]: ...
@overload
def join_by(
    key: str | Sequence[str],
    r1: npt.NDArray[np.void],
    r2: npt.NDArray[np.void],
    jointype: _JoinType = "inner",
    r1postfix: str = "1",
    r2postfix: str = "2",
    defaults: Mapping[str, object] | None = None,
    *,
    usemask: Literal[False],
    asrecarray: Literal[True],
) -> np.recarray[tuple[int], np.dtype[np.void]]: ...
@overload
def join_by(
    key: str | Sequence[str],
    r1: npt.NDArray[np.void],
    r2: npt.NDArray[np.void],
    jointype: _JoinType = "inner",
    r1postfix: str = "1",
    r2postfix: str = "2",
    defaults: Mapping[str, object] | None = None,
    usemask: Literal[True] = True,
    asrecarray: Literal[False] = False,
) -> np.ma.MaskedArray[tuple[int], np.dtype[np.void]]: ...
@overload
def join_by(
    key: str | Sequence[str],
    r1: npt.NDArray[np.void],
    r2: npt.NDArray[np.void],
    jointype: _JoinType = "inner",
    r1postfix: str = "1",
    r2postfix: str = "2",
    defaults: Mapping[str, object] | None = None,
    usemask: Literal[True] = True,
    *,
    asrecarray: Literal[True],
) -> MaskedRecords[tuple[int], np.dtype[np.void]]: ...

#
def rec_join(
    key: str | Sequence[str],
    r1: npt.NDArray[np.void],
    r2: npt.NDArray[np.void],
    jointype: _JoinType = "inner",
    r1postfix: str = "1",
    r2postfix: str = "2",
    defaults: Mapping[str, object] | None = None,
) -> np.recarray[tuple[int], np.dtype[np.void]]: ...
```
