## Supplementary software v0.2.1 for "Virtual control arms for paediatric myopia trials: external validation of axial-elongation models": scimath.py

```
from ._scimath_impl import (
    __all__, __doc__, sqrt, log, log2, logn, log10, power, arccos, arcsin,
    arctanh
)
```
