## Supplementary software v0.2.1 for "Virtual control arms for paediatric myopia trials: external validation of axial-elongation models": scimath.pyi

```
from ._scimath_impl import (
    __all__ as __all__,
    sqrt as sqrt,
    log as log,
    log2 as log2,
    logn as logn,
    log10 as log10,
    power as power,
    arccos as arccos,
    arcsin as arcsin,
    arctanh as arctanh,
)
```
