## Supplementary software v0.2.1 for "Virtual control arms for paediatric myopia trials: external validation of axial-elongation models": stride_tricks.pyi

```
from numpy.lib._stride_tricks_impl import (
    as_strided as as_strided,
    sliding_window_view as sliding_window_view,
)
```
