## Supplementary software v0.2.1 for "Virtual control arms for paediatric myopia trials: external validation of axial-elongation models": __init__.py

```
"""
``numpy.linalg``
================

The NumPy linear algebra functions rely on BLAS and LAPACK to provide efficient
low level implementations of standard linear algebra algorithms. Those
libraries may be provided by NumPy itself using C versions of a subset of their
reference implementations but, when possible, highly optimized libraries that
take advantage of specialized processor functionality are preferred. Examples
of such libraries are OpenBLAS, MKL (TM), and ATLAS. Because those libraries
are multithreaded and processor dependent, environmental variables and external
packages such as threadpoolctl may be needed to control the number of threads
or specify the processor architecture.

- OpenBLAS: https://www.openblas.net/
- threadpoolctl: https://github.com/joblib/threadpoolctl

Please note that the most-used linear algebra functions in NumPy are present in
the main ``numpy`` namespace rather than in ``numpy.linalg``.  There are:
``dot``, ``vdot``, ``inner``, ``outer``, ``matmul``, ``tensordot``, ``einsum``,
``einsum_path`` and ``kron``.

Functions present in numpy.linalg are listed below.


Matrix and vector products
--------------------------

   cross
   multi_dot
   matrix_power
   tensordot
   matmul

Decompositions
--------------

   cholesky
   outer
   qr
   svd
   svdvals

Matrix eigenvalues
------------------

   eig
   eigh
   eigvals
   eigvalsh

Norms and other numbers
-----------------------

   norm
   matrix_norm
   vector_norm
   cond
   det
   matrix_rank
   slogdet
   trace (Array API compatible)

Solving equations and inverting matrices
----------------------------------------

   solve
   tensorsolve
   lstsq
   inv
   pinv
   tensorinv

Other matrix operations
-----------------------

   diagonal (Array API compatible)
   matrix_transpose (Array API compatible)

Exceptions
----------

   LinAlgError

"""
# To get sub-modules
from . import linalg  # deprecated in NumPy 2.0
from . import _linalg
from ._linalg import *

__all__ = _linalg.__all__.copy()

from numpy._pytesttester import PytestTester
test = PytestTester(__name__)
del PytestTester
```
