## Supplementary software v0.2.1 for "Virtual control arms for paediatric myopia trials: external validation of axial-elongation models": _linalg.py

```
"""Lite version of scipy.linalg.

Notes
-----
This module is a lite version of the linalg.py module in SciPy which
contains high-level Python interface to the LAPACK library.  The lite
version only accesses the following LAPACK functions: dgesv, zgesv,
dgeev, zgeev, dgesdd, zgesdd, dgelsd, zgelsd, dsyevd, zheevd, dgetrf,
zgetrf, dpotrf, zpotrf, dgeqrf, zgeqrf, zungqr, dorgqr.
"""

__all__ = ['matrix_power', 'solve', 'tensorsolve', 'tensorinv', 'inv',
           'cholesky', 'eigvals', 'eigvalsh', 'pinv', 'slogdet', 'det',
           'svd', 'svdvals', 'eig', 'eigh', 'lstsq', 'norm', 'qr', 'cond',
           'matrix_rank', 'LinAlgError', 'multi_dot', 'trace', 'diagonal',
           'cross', 'outer', 'tensordot', 'matmul', 'matrix_transpose',
           'matrix_norm', 'vector_norm', 'vecdot']

import functools
import operator
import warnings
from typing import NamedTuple, Any

from numpy._utils import set_module
from numpy._core import (
    array, asarray, zeros, empty, empty_like, intc, single, double,
    csingle, cdouble, inexact, complexfloating, newaxis, all, inf, dot,
    add, multiply, sqrt, sum, isfinite, finfo, errstate, moveaxis, amin,
    amax, prod, abs, atleast_2d, intp, asanyarray, object_,
    swapaxes, divide, count_nonzero, isnan, sign, argsort, sort,
    reciprocal, overrides, diagonal as _core_diagonal, trace as _core_trace,
    cross as _core_cross, outer as _core_outer, tensordot as _core_tensordot,
    matmul as _core_matmul, matrix_transpose as _core_matrix_transpose,
    transpose as _core_transpose, vecdot as _core_vecdot,
)
from numpy._globals import _NoValue
from numpy.lib._twodim_base_impl import triu, eye
from numpy.lib.array_utils import normalize_axis_index, normalize_axis_tuple
from numpy.linalg import _umath_linalg

from numpy._typing import NDArray

class EigResult(NamedTuple):
    eigenvalues: NDArray[Any]
    eigenvectors: NDArray[Any]

class EighResult(NamedTuple):
    eigenvalues: NDArray[Any]
    eigenvectors: NDArray[Any]

class QRResult(NamedTuple):
    Q: NDArray[Any]
    R: NDArray[Any]

class SlogdetResult(NamedTuple):
    sign: NDArray[Any]
    logabsdet: NDArray[Any]

class SVDResult(NamedTuple):
    U: NDArray[Any]
    S: NDArray[Any]
    Vh: NDArray[Any]


array_function_dispatch = functools.partial(
    overrides.array_function_dispatch, module='numpy.linalg'
)


fortran_int = intc


@set_module('numpy.linalg')
class LinAlgError(ValueError):
    """
    Generic Python-exception-derived object raised by linalg functions.

    General purpose exception class, derived from Python's ValueError
    class, programmatically raised in linalg functions when a Linear
    Algebra-related condition would prevent further correct execution of the
    function.

    Parameters
    ----------
    None

    Examples
    --------
    >>> from numpy import linalg as LA
    >>> LA.inv(np.zeros((2,2)))
    Traceback (most recent call last):
      File "<stdin>", line 1, in <module>
      File "...linalg.py", line 350,
        in inv return wrap(solve(a, identity(a.shape[0], dtype=a.dtype)))
      File "...linalg.py", line 249,
        in solve
        raise LinAlgError('Singular matrix')
    numpy.linalg.LinAlgError: Singular matrix

    """


def _raise_linalgerror_singular(err, flag):
    raise LinAlgError("Singular matrix")

def _raise_linalgerror_nonposdef(err, flag):
    raise LinAlgError("Matrix is not positive definite")

def _raise_linalgerror_eigenvalues_nonconvergence(err, flag):
    raise LinAlgError("Eigenvalues did not converge")

def _raise_linalgerror_svd_nonconvergence(err, flag):
    raise LinAlgError("SVD did not converge")

def _raise_linalgerror_lstsq(err, flag):
    raise LinAlgError("SVD did not converge in Linear Least Squares")

def _raise_linalgerror_qr(err, flag):
    raise LinAlgError("Incorrect argument found while performing "
                      "QR factorization")


def _makearray(a):
    new = asarray(a)
    wrap = getattr(a, "__array_wrap__", new.__array_wrap__)
    return new, wrap

def isComplexType(t):
    return issubclass(t, complexfloating)


_real_types_map = {single: single,
                   double: double,
                   csingle: single,
                   cdouble: double}

_complex_types_map = {single: csingle,
                      double: cdouble,
                      csingle: csingle,
                      cdouble: cdouble}

def _realType(t, default=double):
    return _real_types_map.get(t, default)

def _complexType(t, default=cdouble):
    return _complex_types_map.get(t, default)

def _commonType(*arrays):
    # in lite version, use higher precision (always double or cdouble)
    result_type = single
    is_complex = False
    for a in arrays:
        type_ = a.dtype.type
        if issubclass(type_, inexact):
            if isComplexType(type_):
                is_complex = True
            rt = _realType(type_, default=None)
            if rt is double:
                result_type = double
            elif rt is None:
                # unsupported inexact scalar
                raise TypeError("array type %s is unsupported in linalg" %
                        (a.dtype.name,))
        else:
            result_type = double
    if is_complex:
        result_type = _complex_types_map[result_type]
        return cdouble, result_type
    else:
        return double, result_type


def _to_native_byte_order(*arrays):
    ret = []
    for arr in arrays:
        if arr.dtype.byteorder not in ('=', '|'):
            ret.append(asarray(arr, dtype=arr.dtype.newbyteorder('=')))
        else:
            ret.append(arr)
    if len(ret) == 1:
        return ret[0]
    else:
        return ret


def _assert_2d(*arrays):
    for a in arrays:
        if a.ndim != 2:
            raise LinAlgError('%d-dimensional array given. Array must be '
                    'two-dimensional' % a.ndim)

def _assert_stacked_2d(*arrays):
    for a in arrays:
        if a.ndim < 2:
            raise LinAlgError('%d-dimensional array given. Array must be '
                    'at least two-dimensional' % a.ndim)

def _assert_stacked_square(*arrays):
    for a in arrays:
        m, n = a.shape[-2:]
        if m != n:
            raise LinAlgError('Last 2 dimensions of the array must be square')

def _assert_finite(*arrays):
    for a in arrays:
        if not isfinite(a).all():
            raise LinAlgError("Array must not contain infs or NaNs")

def _is_empty_2d(arr):
    # check size first for efficiency
    return arr.size == 0 and prod(arr.shape[-2:]) == 0


def transpose(a):
    """
    Transpose each matrix in a stack of matrices.

    Unlike np.transpose, this only swaps the last two axes, rather than all of
    them

    Parameters
    ----------
    a : (...,M,N) array_like

    Returns
    -------
    aT : (...,N,M) ndarray
    """
    return swapaxes(a, -1, -2)

# Linear equations

def _tensorsolve_dispatcher(a, b, axes=None):
    return (a, b)


@array_function_dispatch(_tensorsolve_dispatcher)
def tensorsolve(a, b, axes=None):
    """
    Solve the tensor equation ``a x = b`` for x.

    It is assumed that all indices of `x` are summed over in the product,
    together with the rightmost indices of `a`, as is done in, for example,
    ``tensordot(a, x, axes=x.ndim)``.

    Parameters
    ----------
    a : array_like
        Coefficient tensor, of shape ``b.shape + Q``. `Q`, a tuple, equals
        the shape of that sub-tensor of `a` consisting of the appropriate
        number of its rightmost indices, and must be such that
        ``prod(Q) == prod(b.shape)`` (in which sense `a` is said to be
        'square').
    b : array_like
        Right-hand tensor, which can be of any shape.
    axes : tuple of ints, optional
        Axes in `a` to reorder to the right, before inversion.
        If None (default), no reordering is done.

    Returns
    -------
    x : ndarray, shape Q

    Raises
    ------
    LinAlgError
        If `a` is singular or not 'square' (in the above sense).

    See Also
    --------
    numpy.tensordot, tensorinv, numpy.einsum

    Examples
    --------
    >>> import numpy as np
    >>> a = np.eye(2*3*4)
    >>> a.shape = (2*3, 4, 2, 3, 4)
    >>> rng = np.random.default_rng()
    >>> b = rng.normal(size=(2*3, 4))
    >>> x = np.linalg.tensorsolve(a, b)
    >>> x.shape
    (2, 3, 4)
    >>> np.allclose(np.tensordot(a, x, axes=3), b)
    True

    """
    a, wrap = _makearray(a)
    b = asarray(b)
    an = a.ndim

    if axes is not None:
        allaxes = list(range(0, an))
        for k in axes:
            allaxes.remove(k)
            allaxes.insert(an, k)
        a = a.transpose(allaxes)

    oldshape = a.shape[-(an-b.ndim):]
    prod = 1
    for k in oldshape:
        prod *= k

    if a.size != prod ** 2:
        raise LinAlgError(
            "Input arrays must satisfy the requirement \
            prod(a.shape[b.ndim:]) == prod(a.shape[:b.ndim])"
        )

    a = a.reshape(prod, prod)
    b = b.ravel()
    res = wrap(solve(a, b))
    res.shape = oldshape
    return res


def _solve_dispatcher(a, b):
    return (a, b)


@array_function_dispatch(_solve_dispatcher)
def solve(a, b):
    """
    Solve a linear matrix equation, or system of linear scalar equations.

    Computes the "exact" solution, `x`, of the well-determined, i.e., full
    rank, linear matrix equation `ax = b`.

    Parameters
    ----------
    a : (..., M, M) array_like
        Coefficient matrix.
    b : {(M,), (..., M, K)}, array_like
        Ordinate or "dependent variable" values.

    Returns
    -------
    x : {(..., M,), (..., M, K)} ndarray
        Solution to the system a x = b.  Returned shape is (..., M) if b is
        shape (M,) and (..., M, K) if b is (..., M, K), where the "..." part is
        broadcasted between a and b.

    Raises
    ------
    LinAlgError
        If `a` is singular or not square.

    See Also
    --------
    scipy.linalg.solve : Similar function in SciPy.

    Notes
    -----
    Broadcasting rules apply, see the `numpy.linalg` documentation for
    details.

    The solutions are computed using LAPACK routine ``_gesv``.

    `a` must be square and of full-rank, i.e., all rows (or, equivalently,
    columns) must be linearly independent; if either is not true, use
    `lstsq` for the least-squares best "solution" of the
    system/equation.

    .. versionchanged:: 2.0

       The b array is only treated as a shape (M,) column vector if it is
       exactly 1-dimensional. In all other instances it is treated as a stack
       of (M, K) matrices. Previously b would be treated as a stack of (M,)
       vectors if b.ndim was equal to a.ndim - 1.

    References
    ----------
    .. [1] G. Strang, *Linear Algebra and Its Applications*, 2nd Ed., Orlando,
           FL, Academic Press, Inc., 1980, pg. 22.

    Examples
    --------
    Solve the system of equations:
    ``x0 + 2 * x1 = 1`` and
    ``3 * x0 + 5 * x1 = 2``:

    >>> import numpy as np
    >>> a = np.array([[1, 2], [3, 5]])
    >>> b = np.array([1, 2])
    >>> x = np.linalg.solve(a, b)
    >>> x
    array([-1.,  1.])

    Check that the solution is correct:

    >>> np.allclose(np.dot(a, x), b)
    True

    """
    a, _ = _makearray(a)
    _assert_stacked_2d(a)
    _assert_stacked_square(a)
    b, wrap = _makearray(b)
    t, result_t = _commonType(a, b)

    # We use the b = (..., M,) logic, only if the number of extra dimensions
    # match exactly
    if b.ndim == 1:
        gufunc = _umath_linalg.solve1
    else:
        gufunc = _umath_linalg.solve

    signature = 'DD->D' if isComplexType(t) else 'dd->d'
    with errstate(call=_raise_linalgerror_singular, invalid='call',
                  over='ignore', divide='ignore', under='ignore'):
        r = gufunc(a, b, signature=signature)

    return wrap(r.astype(result_t, copy=False))


def _tensorinv_dispatcher(a, ind=None):
    return (a,)


@array_function_dispatch(_tensorinv_dispatcher)
def tensorinv(a, ind=2):
    """
    Compute the 'inverse' of an N-dimensional array.

    The result is an inverse for `a` relative to the tensordot operation
    ``tensordot(a, b, ind)``, i. e., up to floating-point accuracy,
    ``tensordot(tensorinv(a), a, ind)`` is the "identity" tensor for the
    tensordot operation.

    Parameters
    ----------
    a : array_like
        Tensor to 'invert'. Its shape must be 'square', i. e.,
        ``prod(a.shape[:ind]) == prod(a.shape[ind:])``.
    ind : int, optional
        Number of first indices that are involved in the inverse sum.
        Must be a positive integer, default is 2.

    Returns
    -------
    b : ndarray
        `a`'s tensordot inverse, shape ``a.shape[ind:] + a.shape[:ind]``.

    Raises
    ------
    LinAlgError
        If `a` is singular or not 'square' (in the above sense).

    See Also
    --------
    numpy.tensordot, tensorsolve

    Examples
    --------
    >>> import numpy as np
    >>> a = np.eye(4*6)
    >>> a.shape = (4, 6, 8, 3)
    >>> ainv = np.linalg.tensorinv(a, ind=2)
    >>> ainv.shape
    (8, 3, 4, 6)
    >>> rng = np.random.default_rng()
    >>> b = rng.normal(size=(4, 6))
    >>> np.allclose(np.tensordot(ainv, b), np.linalg.tensorsolve(a, b))
    True

    >>> a = np.eye(4*6)
    >>> a.shape = (24, 8, 3)
    >>> ainv = np.linalg.tensorinv(a, ind=1)
    >>> ainv.shape
    (8, 3, 24)
    >>> rng = np.random.default_rng()
    >>> b = rng.normal(size=24)
    >>> np.allclose(np.tensordot(ainv, b, 1), np.linalg.tensorsolve(a, b))
    True

    """
    a = asarray(a)
    oldshape = a.shape
    prod = 1
    if ind > 0:
        invshape = oldshape[ind:] + oldshape[:ind]
        for k in oldshape[ind:]:
            prod *= k
    else:
        raise ValueError("Invalid ind argument.")
    a = a.reshape(prod, -1)
    ia = inv(a)
    return ia.reshape(*invshape)


# Matrix inversion

def _unary_dispatcher(a):
    return (a,)


@array_function_dispatch(_unary_dispatcher)
def inv(a):
    """
    Compute the inverse of a matrix.

    Given a square matrix `a`, return the matrix `ainv` satisfying
    ``a @ ainv = ainv @ a = eye(a.shape[0])``.

    Parameters
    ----------
    a : (..., M, M) array_like
        Matrix to be inverted.

    Returns
    -------
    ainv : (..., M, M) ndarray or matrix
        Inverse of the matrix `a`.

    Raises
    ------
    LinAlgError
        If `a` is not square or inversion fails.

    See Also
    --------
    scipy.linalg.inv : Similar function in SciPy.
    numpy.linalg.cond : Compute the condition number of a matrix.
    numpy.linalg.svd : Compute the singular value decomposition of a matrix.

    Notes
    -----
    Broadcasting rules apply, see the `numpy.linalg` documentation for
    details.

    If `a` is detected to be singular, a `LinAlgError` is raised. If `a` is
    ill-conditioned, a `LinAlgError` may or may not be raised, and results may
    be inaccurate due to floating-point errors.

    References
    ----------
    .. [1] Wikipedia, "Condition number",
           https://en.wikipedia.org/wiki/Condition_number

    Examples
    --------
    >>> import numpy as np
    >>> from numpy.linalg import inv
    >>> a = np.array([[1., 2.], [3., 4.]])
    >>> ainv = inv(a)
    >>> np.allclose(a @ ainv, np.eye(2))
    True
    >>> np.allclose(ainv @ a, np.eye(2))
    True

    If a is a matrix object, then the return value is a matrix as well:

    >>> ainv = inv(np.matrix(a))
    >>> ainv
    matrix([[-2. ,  1. ],
            [ 1.5, -0.5]])

    Inverses of several matrices can be computed at once:

    >>> a = np.array([[[1., 2.], [3., 4.]], [[1, 3], [3, 5]]])
    >>> inv(a)
    array([[[-2.  ,  1.  ],
            [ 1.5 , -0.5 ]],
           [[-1.25,  0.75],
            [ 0.75, -0.25]]])

    If a matrix is close to singular, the computed inverse may not satisfy
    ``a @ ainv = ainv @ a = eye(a.shape[0])`` even if a `LinAlgError`
    is not raised:

    >>> a = np.array([[2,4,6],[2,0,2],[6,8,14]])
    >>> inv(a)  # No errors raised
    array([[-1.12589991e+15, -5.62949953e+14,  5.62949953e+14],
       [-1.12589991e+15, -5.62949953e+14,  5.62949953e+14],
       [ 1.12589991e+15,  5.62949953e+14, -5.62949953e+14]])
    >>> a @ inv(a)
    array([[ 0.   , -0.5  ,  0.   ],  # may vary
           [-0.5  ,  0.625,  0.25 ],
           [ 0.   ,  0.   ,  1.   ]])

    To detect ill-conditioned matrices, you can use `numpy.linalg.cond` to
    compute its *condition number* [1]_. The larger the condition number, the
    more ill-conditioned the matrix is. As a rule of thumb, if the condition
    number ``cond(a) = 10**k``, then you may lose up to ``k`` digits of
    accuracy on top of what would be lost to the numerical method due to loss
    of precision from arithmetic methods.

    >>> from numpy.linalg import cond
    >>> cond(a)
    np.float64(8.659885634118668e+17)  # may vary

    It is also possible to detect ill-conditioning by inspecting the matrix's
    singular values directly. The ratio between the largest and the smallest
    singular value is the condition number:

    >>> from numpy.linalg import svd
    >>> sigma = svd(a, compute_uv=False)  # Do not compute singular vectors
    >>> sigma.max()/sigma.min()
    8.659885634118668e+17  # may vary

    """
    a, wrap = _makearray(a)
    _assert_stacked_2d(a)
    _assert_stacked_square(a)
    t, result_t = _commonType(a)

    signature = 'D->D' if isComplexType(t) else 'd->d'
    with errstate(call=_raise_linalgerror_singular, invalid='call',
                  over='ignore', divide='ignore', under='ignore'):
        ainv = _umath_linalg.inv(a, signature=signature)
    return wrap(ainv.astype(result_t, copy=False))


def _matrix_power_dispatcher(a, n):
    return (a,)


@array_function_dispatch(_matrix_power_dispatcher)
def matrix_power(a, n):
    """
    Raise a square matrix to the (integer) power `n`.

    For positive integers `n`, the power is computed by repeated matrix
    squarings and matrix multiplications. If ``n == 0``, the identity matrix
    of the same shape as M is returned. If ``n < 0``, the inverse
    is computed and then raised to the ``abs(n)``.

    .. note:: Stacks of object matrices are not currently supported.

    Parameters
    ----------
    a : (..., M, M) array_like
        Matrix to be "powered".
    n : int
        The exponent can be any integer or long integer, positive,
        negative, or zero.

    Returns
    -------
    a**n : (..., M, M) ndarray or matrix object
        The return value is the same shape and type as `M`;
        if the exponent is positive or zero then the type of the
        elements is the same as those of `M`. If the exponent is
        negative the elements are floating-point.

    Raises
    ------
    LinAlgError
        For matrices that are not square or that (for negative powers) cannot
        be inverted numerically.

    Examples
    --------
    >>> import numpy as np
    >>> from numpy.linalg import matrix_power
    >>> i = np.array([[0, 1], [-1, 0]]) # matrix equiv. of the imaginary unit
    >>> matrix_power(i, 3) # should = -i
    array([[ 0, -1],
           [ 1,  0]])
    >>> matrix_power(i, 0)
    array([[1, 0],
           [0, 1]])
    >>> matrix_power(i, -3) # should = 1/(-i) = i, but w/ f.p. elements
    array([[ 0.,  1.],
           [-1.,  0.]])

    Somewhat more sophisticated example

    >>> q = np.zeros((4, 4))
    >>> q[0:2, 0:2] = -i
    >>> q[2:4, 2:4] = i
    >>> q # one of the three quaternion units not equal to 1
    array([[ 0., -1.,  0.,  0.],
           [ 1.,  0.,  0.,  0.],
           [ 0.,  0.,  0.,  1.],
           [ 0.,  0., -1.,  0.]])
    >>> matrix_power(q, 2) # = -np.eye(4)
    array([[-1.,  0.,  0.,  0.],
           [ 0., -1.,  0.,  0.],
           [ 0.,  0., -1.,  0.],
           [ 0.,  0.,  0., -1.]])

    """
    a = asanyarray(a)
    _assert_stacked_2d(a)
    _assert_stacked_square(a)

    try:
        n = operator.index(n)
    except TypeError as e:
        raise TypeError("exponent must be an integer") from e

    # Fall back on dot for object arrays. Object arrays are not supported by
    # the current implementation of matmul using einsum
    if a.dtype != object:
        fmatmul = matmul
    elif a.ndim == 2:
        fmatmul = dot
    else:
        raise NotImplementedError(
            "matrix_power not supported for stacks of object arrays")

    if n == 0:
        a = empty_like(a)
        a[...] = eye(a.shape[-2], dtype=a.dtype)
        return a

    elif n < 0:
        a = inv(a)
        n = abs(n)

    # short-cuts.
    if n == 1:
        return a

    elif n == 2:
        return fmatmul(a, a)

    elif n == 3:
        return fmatmul(fmatmul(a, a), a)

    # Use binary decomposition to reduce the number of matrix multiplications.
    # Here, we iterate over the bits of n, from LSB to MSB, raise `a` to
    # increasing powers of 2, and multiply into the result as needed.
    z = result = None
    while n > 0:
        z = a if z is None else fmatmul(z, z)
        n, bit = divmod(n, 2)
        if bit:
            result = z if result is None else fmatmul(result, z)

    return result


# Cholesky decomposition

def _cholesky_dispatcher(a, /, *, upper=None):
    return (a,)


@array_function_dispatch(_cholesky_dispatcher)
def cholesky(a, /, *, upper=False):
    """
    Cholesky decomposition.

    Return the lower or upper Cholesky decomposition, ``L * L.H`` or
    ``U.H * U``, of the square matrix ``a``, where ``L`` is lower-triangular,
    ``U`` is upper-triangular, and ``.H`` is the conjugate transpose operator
    (which is the ordinary transpose if ``a`` is real-valued). ``a`` must be
    Hermitian (symmetric if real-valued) and positive-definite. No checking is
    performed to verify whether ``a`` is Hermitian or not. In addition, only
    the lower or upper-triangular and diagonal elements of ``a`` are used.
    Only ``L`` or ``U`` is actually returned.

    Parameters
    ----------
    a : (..., M, M) array_like
        Hermitian (symmetric if all elements are real), positive-definite
        input matrix.
    upper : bool
        If ``True``, the result must be the upper-triangular Cholesky factor.
        If ``False``, the result must be the lower-triangular Cholesky factor.
        Default: ``False``.

    Returns
    -------
    L : (..., M, M) array_like
        Lower or upper-triangular Cholesky factor of `a`. Returns a matrix
        object if `a` is a matrix object.

    Raises
    ------
    LinAlgError
       If the decomposition fails, for example, if `a` is not
       positive-definite.

    See Also
    --------
    scipy.linalg.cholesky : Similar function in SciPy.
    scipy.linalg.cholesky_banded : Cholesky decompose a banded Hermitian
                                   positive-definite matrix.
    scipy.linalg.cho_factor : Cholesky decomposition of a matrix, to use in
                              `scipy.linalg.cho_solve`.

    Notes
    -----
    Broadcasting rules apply, see the `numpy.linalg` documentation for
    details.

    The Cholesky decomposition is often used as a fast way of solving

    .. math:: A \\mathbf{x} = \\mathbf{b}

    (when `A` is both Hermitian/symmetric and positive-definite).

    First, we solve for :math:`\\mathbf{y}` in

    .. math:: L \\mathbf{y} = \\mathbf{b},

    and then for :math:`\\mathbf{x}` in

    .. math:: L^{H} \\mathbf{x} = \\mathbf{y}.

    Examples
    --------
    >>> import numpy as np
    >>> A = np.array([[1,-2j],[2j,5]])
    >>> A
    array([[ 1.+0.j, -0.-2.j],
           [ 0.+2.j,  5.+0.j]])
    >>> L = np.linalg.cholesky(A)
    >>> L
    array([[1.+0.j, 0.+0.j],
           [0.+2.j, 1.+0.j]])
    >>> np.dot(L, L.T.conj()) # verify that L * L.H = A
    array([[1.+0.j, 0.-2.j],
           [0.+2.j, 5.+0.j]])
    >>> A = [[1,-2j],[2j,5]] # what happens if A is only array_like?
    >>> np.linalg.cholesky(A) # an ndarray object is returned
    array([[1.+0.j, 0.+0.j],
           [0.+2.j, 1.+0.j]])
    >>> # But a matrix object is returned if A is a matrix object
    >>> np.linalg.cholesky(np.matrix(A))
    matrix([[ 1.+0.j,  0.+0.j],
            [ 0.+2.j,  1.+0.j]])
    >>> # The upper-triangular Cholesky factor can also be obtained.
    >>> np.linalg.cholesky(A, upper=True)
    array([[1.-0.j, 0.-2.j],
           [0.-0.j, 1.-0.j]])

    """
    gufunc = _umath_linalg.cholesky_up if upper else _umath_linalg.cholesky_lo
    a, wrap = _makearray(a)
    _assert_stacked_2d(a)
    _assert_stacked_square(a)
    t, result_t = _commonType(a)
    signature = 'D->D' if isComplexType(t) else 'd->d'
    with errstate(call=_raise_linalgerror_nonposdef, invalid='call',
                  over='ignore', divide='ignore', under='ignore'):
        r = gufunc(a, signature=signature)
    return wrap(r.astype(result_t, copy=False))


# outer product


def _outer_dispatcher(x1, x2):
    return (x1, x2)


@array_function_dispatch(_outer_dispatcher)
def outer(x1, x2, /):
    """
    Compute the outer product of two vectors.

    This function is Array API compatible. Compared to ``np.outer``
    it accepts 1-dimensional inputs only.

    Parameters
    ----------
    x1 : (M,) array_like
        One-dimensional input array of size ``N``.
        Must have a numeric data type.
    x2 : (N,) array_like
        One-dimensional input array of size ``M``.
        Must have a numeric data type.

    Returns
    -------
    out : (M, N) ndarray
        ``out[i, j] = a[i] * b[j]``

    See also
    --------
    outer

    Examples
    --------
    Make a (*very* coarse) grid for computing a Mandelbrot set:

    >>> rl = np.linalg.outer(np.ones((5,)), np.linspace(-2, 2, 5))
    >>> rl
    array([[-2., -1.,  0.,  1.,  2.],
           [-2., -1.,  0.,  1.,  2.],
           [-2., -1.,  0.,  1.,  2.],
           [-2., -1.,  0.,  1.,  2.],
           [-2., -1.,  0.,  1.,  2.]])
    >>> im = np.linalg.outer(1j*np.linspace(2, -2, 5), np.ones((5,)))
    >>> im
    array([[0.+2.j, 0.+2.j, 0.+2.j, 0.+2.j, 0.+2.j],
           [0.+1.j, 0.+1.j, 0.+1.j, 0.+1.j, 0.+1.j],
           [0.+0.j, 0.+0.j, 0.+0.j, 0.+0.j, 0.+0.j],
           [0.-1.j, 0.-1.j, 0.-1.j, 0.-1.j, 0.-1.j],
           [0.-2.j, 0.-2.j, 0.-2.j, 0.-2.j, 0.-2.j]])
    >>> grid = rl + im
    >>> grid
    array([[-2.+2.j, -1.+2.j,  0.+2.j,  1.+2.j,  2.+2.j],
           [-2.+1.j, -1.+1.j,  0.+1.j,  1.+1.j,  2.+1.j],
           [-2.+0.j, -1.+0.j,  0.+0.j,  1.+0.j,  2.+0.j],
           [-2.-1.j, -1.-1.j,  0.-1.j,  1.-1.j,  2.-1.j],
           [-2.-2.j, -1.-2.j,  0.-2.j,  1.-2.j,  2.-2.j]])

    An example using a "vector" of letters:

    >>> x = np.array(['a', 'b', 'c'], dtype=object)
    >>> np.linalg.outer(x, [1, 2, 3])
    array([['a', 'aa', 'aaa'],
           ['b', 'bb', 'bbb'],
           ['c', 'cc', 'ccc']], dtype=object)

    """
    x1 = asanyarray(x1)
    x2 = asanyarray(x2)
    if x1.ndim != 1 or x2.ndim != 1:
        raise ValueError(
            "Input arrays must be one-dimensional, but they are "
            f"{x1.ndim=} and {x2.ndim=}."
        )
    return _core_outer(x1, x2, out=None)


# QR decomposition


def _qr_dispatcher(a, mode=None):
    return (a,)


@array_function_dispatch(_qr_dispatcher)
def qr(a, mode='reduced'):
    """
    Compute the qr factorization of a matrix.

    Factor the matrix `a` as *qr*, where `q` is orthonormal and `r` is
    upper-triangular.

    Parameters
    ----------
    a : array_like, shape (..., M, N)
        An array-like object with the dimensionality of at least 2.
    mode : {'reduced', 'complete', 'r', 'raw'}, optional, default: 'reduced'
        If K = min(M, N), then

        * 'reduced'  : returns Q, R with dimensions (..., M, K), (..., K, N)
        * 'complete' : returns Q, R with dimensions (..., M, M), (..., M, N)
        * 'r'        : returns R only with dimensions (..., K, N)
        * 'raw'      : returns h, tau with dimensions (..., N, M), (..., K,)

        The options 'reduced', 'complete, and 'raw' are new in numpy 1.8,
        see the notes for more information. The default is 'reduced', and to
        maintain backward compatibility with earlier versions of numpy both
        it and the old default 'full' can be omitted. Note that array h
        returned in 'raw' mode is transposed for calling Fortran. The
        'economic' mode is deprecated.  The modes 'full' and 'economic' may
        be passed using only the first letter for backwards compatibility,
        but all others must be spelled out. See the Notes for more
        explanation.


    Returns
    -------
    When mode is 'reduced' or 'complete', the result will be a namedtuple with
    the attributes `Q` and `R`.

    Q : ndarray of float or complex, optional
        A matrix with orthonormal columns. When mode = 'complete' the
        result is an orthogonal/unitary matrix depending on whether or not
        a is real/complex. The determinant may be either +/- 1 in that
        case. In case the number of dimensions in the input array is
        greater than 2 then a stack of the matrices with above properties
        is returned.
    R : ndarray of float or complex, optional
        The upper-triangular matrix or a stack of upper-triangular
        matrices if the number of dimensions in the input array is greater
        than 2.
    (h, tau) : ndarrays of np.double or np.cdouble, optional
        The array h contains the Householder reflectors that generate q
        along with r. The tau array contains scaling factors for the
        reflectors. In the deprecated  'economic' mode only h is returned.

    Raises
    ------
    LinAlgError
        If factoring fails.

    See Also
    --------
    scipy.linalg.qr : Similar function in SciPy.
    scipy.linalg.rq : Compute RQ decomposition of a matrix.

    Notes
    -----
    This is an interface to the LAPACK routines ``dgeqrf``, ``zgeqrf``,
    ``dorgqr``, and ``zungqr``.

    For more information on the qr factorization, see for example:
    https://en.wikipedia.org/wiki/QR_factorization

    Subclasses of `ndarray` are preserved except for the 'raw' mode. So if
    `a` is of type `matrix`, all the return values will be matrices too.

    New 'reduced', 'complete', and 'raw' options for mode were added in
    NumPy 1.8.0 and the old option 'full' was made an alias of 'reduced'.  In
    addition the options 'full' and 'economic' were deprecated.  Because
    'full' was the previous default and 'reduced' is the new default,
    backward compatibility can be maintained by letting `mode` default.
    The 'raw' option was added so that LAPACK routines that can multiply
    arrays by q using the Householder reflectors can be used. Note that in
    this case the returned arrays are of type np.double or np.cdouble and
    the h array is transposed to be FORTRAN compatible.  No routines using
    the 'raw' return are currently exposed by numpy, but some are available
    in lapack_lite and just await the necessary work.

    Examples
    --------
    >>> import numpy as np
    >>> rng = np.random.default_rng()
    >>> a = rng.normal(size=(9, 6))
    >>> Q, R = np.linalg.qr(a)
    >>> np.allclose(a, np.dot(Q, R))  # a does equal QR
    True
    >>> R2 = np.linalg.qr(a, mode='r')
    >>> np.allclose(R, R2)  # mode='r' returns the same R as mode='full'
    True
    >>> a = np.random.normal(size=(3, 2, 2)) # Stack of 2 x 2 matrices as input
    >>> Q, R = np.linalg.qr(a)
    >>> Q.shape
    (3, 2, 2)
    >>> R.shape
    (3, 2, 2)
    >>> np.allclose(a, np.matmul(Q, R))
    True

    Example illustrating a common use of `qr`: solving of least squares
    problems

    What are the least-squares-best `m` and `y0` in ``y = y0 + mx`` for
    the following data: {(0,1), (1,0), (1,2), (2,1)}. (Graph the points
    and you'll see that it should be y0 = 0, m = 1.)  The answer is provided
    by solving the over-determined matrix equation ``Ax = b``, where::

      A = array([[0, 1], [1, 1], [1, 1], [2, 1]])
      x = array([[y0], [m]])
      b = array([[1], [0], [2], [1]])

    If A = QR such that Q is orthonormal (which is always possible via
    Gram-Schmidt), then ``x = inv(R) * (Q.T) * b``.  (In numpy practice,
    however, we simply use `lstsq`.)

    >>> A = np.array([[0, 1], [1, 1], [1, 1], [2, 1]])
    >>> A
    array([[0, 1],
           [1, 1],
           [1, 1],
           [2, 1]])
    >>> b = np.array([1, 2, 2, 3])
    >>> Q, R = np.linalg.qr(A)
    >>> p = np.dot(Q.T, b)
    >>> np.dot(np.linalg.inv(R), p)
    array([  1.,   1.])

    """
    if mode not in ('reduced', 'complete', 'r', 'raw'):
        if mode in ('f', 'full'):
            # 2013-04-01, 1.8
            msg = (
                "The 'full' option is deprecated in favor of 'reduced'.\n"
                "For backward compatibility let mode default."
            )
            warnings.warn(msg, DeprecationWarning, stacklevel=2)
            mode = 'reduced'
        elif mode in ('e', 'economic'):
            # 2013-04-01, 1.8
            msg = "The 'economic' option is deprecated."
            warnings.warn(msg, DeprecationWarning, stacklevel=2)
            mode = 'economic'
        else:
            raise ValueError(f"Unrecognized mode '{mode}'")

    a, wrap = _makearray(a)
    _assert_stacked_2d(a)
    m, n = a.shape[-2:]
    t, result_t = _commonType(a)
    a = a.astype(t, copy=True)
    a = _to_native_byte_order(a)
    mn = min(m, n)

    signature = 'D->D' if isComplexType(t) else 'd->d'
    with errstate(call=_raise_linalgerror_qr, invalid='call',
                  over='ignore', divide='ignore', under='ignore'):
        tau = _umath_linalg.qr_r_raw(a, signature=signature)

    # handle modes that don't return q
    if mode == 'r':
        r = triu(a[..., :mn, :])
        r = r.astype(result_t, copy=False)
        return wrap(r)

    if mode == 'raw':
        q = transpose(a)
        q = q.astype(result_t, copy=False)
        tau = tau.astype(result_t, copy=False)
        return wrap(q), tau

    if mode == 'economic':
        a = a.astype(result_t, copy=False)
        return wrap(a)

    # mc is the number of columns in the resulting q
    # matrix. If the mode is complete then it is
    # same as number of rows, and if the mode is reduced,
    # then it is the minimum of number of rows and columns.
    if mode == 'complete' and m > n:
        mc = m
        gufunc = _umath_linalg.qr_complete
    else:
        mc = mn
        gufunc = _umath_linalg.qr_reduced

    signature = 'DD->D' if isComplexType(t) else 'dd->d'
    with errstate(call=_raise_linalgerror_qr, invalid='call',
                  over='ignore', divide='ignore', under='ignore'):
        q = gufunc(a, tau, signature=signature)
    r = triu(a[..., :mc, :])

    q = q.astype(result_t, copy=False)
    r = r.astype(result_t, copy=False)

    return QRResult(wrap(q), wrap(r))

# Eigenvalues


@array_function_dispatch(_unary_dispatcher)
def eigvals(a):
    """
    Compute the eigenvalues of a general matrix.

    Main difference between `eigvals` and `eig`: the eigenvectors aren't
    returned.

    Parameters
    ----------
    a : (..., M, M) array_like
        A complex- or real-valued matrix whose eigenvalues will be computed.

    Returns
    -------
    w : (..., M,) ndarray
        The eigenvalues, each repeated according to its multiplicity.
        They are not necessarily ordered, nor are they necessarily
        real for real matrices.

    Raises
    ------
    LinAlgError
        If the eigenvalue computation does not converge.

    See Also
    --------
    eig : eigenvalues and right eigenvectors of general arrays
    eigvalsh : eigenvalues of real symmetric or complex Hermitian
               (conjugate symmetric) arrays.
    eigh : eigenvalues and eigenvectors of real symmetric or complex
           Hermitian (conjugate symmetric) arrays.
    scipy.linalg.eigvals : Similar function in SciPy.

    Notes
    -----
    Broadcasting rules apply, see the `numpy.linalg` documentation for
    details.

    This is implemented using the ``_geev`` LAPACK routines which compute
    the eigenvalues and eigenvectors of general square arrays.

    Examples
    --------
    Illustration, using the fact that the eigenvalues of a diagonal matrix
    are its diagonal elements, that multiplying a matrix on the left
    by an orthogonal matrix, `Q`, and on the right by `Q.T` (the transpose
    of `Q`), preserves the eigenvalues of the "middle" matrix. In other words,
    if `Q` is orthogonal, then ``Q * A * Q.T`` has the same eigenvalues as
    ``A``:

    >>> import numpy as np
    >>> from numpy import linalg as LA
    >>> x = np.random.random()
    >>> Q = np.array([[np.cos(x), -np.sin(x)], [np.sin(x), np.cos(x)]])
    >>> LA.norm(Q[0, :]), LA.norm(Q[1, :]), np.dot(Q[0, :],Q[1, :])
    (1.0, 1.0, 0.0)

    Now multiply a diagonal matrix by ``Q`` on one side and
    by ``Q.T`` on the other:

    >>> D = np.diag((-1,1))
    >>> LA.eigvals(D)
    array([-1.,  1.])
    >>> A = np.dot(Q, D)
    >>> A = np.dot(A, Q.T)
    >>> LA.eigvals(A)
    array([ 1., -1.]) # random

    """
    a, wrap = _makearray(a)
    _assert_stacked_2d(a)
    _assert_stacked_square(a)
    _assert_finite(a)
    t, result_t = _commonType(a)

    signature = 'D->D' if isComplexType(t) else 'd->D'
    with errstate(call=_raise_linalgerror_eigenvalues_nonconvergence,
                  invalid='call', over='ignore', divide='ignore',
                  under='ignore'):
        w = _umath_linalg.eigvals(a, signature=signature)

    if not isComplexType(t):
        if all(w.imag == 0):
            w = w.real
            result_t = _realType(result_t)
        else:
            result_t = _complexType(result_t)

    return w.astype(result_t, copy=False)


def _eigvalsh_dispatcher(a, UPLO=None):
    return (a,)


@array_function_dispatch(_eigvalsh_dispatcher)
def eigvalsh(a, UPLO='L'):
    """
    Compute the eigenvalues of a complex Hermitian or real symmetric matrix.

    Main difference from eigh: the eigenvectors are not computed.

    Parameters
    ----------
    a : (..., M, M) array_like
        A complex- or real-valued matrix whose eigenvalues are to be
        computed.
    UPLO : {'L', 'U'}, optional
        Specifies whether the calculation is done with the lower triangular
        part of `a` ('L', default) or the upper triangular part ('U').
        Irrespective of this value only the real parts of the diagonal will
        be considered in the computation to preserve the notion of a Hermitian
        matrix. It therefore follows that the imaginary part of the diagonal
        will always be treated as zero.

    Returns
    -------
    w : (..., M,) ndarray
        The eigenvalues in ascending order, each repeated according to
        its multiplicity.

    Raises
    ------
    LinAlgError
        If the eigenvalue computation does not converge.

    See Also
    --------
    eigh : eigenvalues and eigenvectors of real symmetric or complex Hermitian
           (conjugate symmetric) arrays.
    eigvals : eigenvalues of general real or complex arrays.
    eig : eigenvalues and right eigenvectors of general real or complex
          arrays.
    scipy.linalg.eigvalsh : Similar function in SciPy.

    Notes
    -----
    Broadcasting rules apply, see the `numpy.linalg` documentation for
    details.

    The eigenvalues are computed using LAPACK routines ``_syevd``, ``_heevd``.

    Examples
    --------
    >>> import numpy as np
    >>> from numpy import linalg as LA
    >>> a = np.array([[1, -2j], [2j, 5]])
    >>> LA.eigvalsh(a)
    array([ 0.17157288,  5.82842712]) # may vary

    >>> # demonstrate the treatment of the imaginary part of the diagonal
    >>> a = np.array([[5+2j, 9-2j], [0+2j, 2-1j]])
    >>> a
    array([[5.+2.j, 9.-2.j],
           [0.+2.j, 2.-1.j]])
    >>> # with UPLO='L' this is numerically equivalent to using LA.eigvals()
    >>> # with:
    >>> b = np.array([[5.+0.j, 0.-2.j], [0.+2.j, 2.-0.j]])
    >>> b
    array([[5.+0.j, 0.-2.j],
           [0.+2.j, 2.+0.j]])
    >>> wa = LA.eigvalsh(a)
    >>> wb = LA.eigvals(b)
    >>> wa; wb
    array([1., 6.])
    array([6.+0.j, 1.+0.j])

    """
    UPLO = UPLO.upper()
    if UPLO not in ('L', 'U'):
        raise ValueError("UPLO argument must be 'L' or 'U'")

    if UPLO == 'L':
        gufunc = _umath_linalg.eigvalsh_lo
    else:
        gufunc = _umath_linalg.eigvalsh_up

    a, wrap = _makearray(a)
    _assert_stacked_2d(a)
    _assert_stacked_square(a)
    t, result_t = _commonType(a)
    signature = 'D->d' if isComplexType(t) else 'd->d'
    with errstate(call=_raise_linalgerror_eigenvalues_nonconvergence,
                  invalid='call', over='ignore', divide='ignore',
                  under='ignore'):
        w = gufunc(a, signature=signature)
    return w.astype(_realType(result_t), copy=False)

def _convertarray(a):
    t, result_t = _commonType(a)
    a = a.astype(t).T.copy()
    return a, t, result_t


# Eigenvectors


@array_function_dispatch(_unary_dispatcher)
def eig(a):
    """
    Compute the eigenvalues and right eigenvectors of a square array.

    Parameters
    ----------
    a : (..., M, M) array
        Matrices for which the eigenvalues and right eigenvectors will
        be computed

    Returns
    -------
    A namedtuple with the following attributes:

    eigenvalues : (..., M) array
        The eigenvalues, each repeated according to its multiplicity.
        The eigenvalues are not necessarily ordered. The resulting
        array will be of complex type, unless the imaginary part is
        zero in which case it will be cast to a real type. When `a`
        is real the resulting eigenvalues will be real (0 imaginary
        part) or occur in conjugate pairs

    eigenvectors : (..., M, M) array
        The normalized (unit "length") eigenvectors, such that the
        column ``eigenvectors[:,i]`` is the eigenvector corresponding to the
        eigenvalue ``eigenvalues[i]``.

    Raises
    ------
    LinAlgError
        If the eigenvalue computation does not converge.

    See Also
    --------
    eigvals : eigenvalues of a non-symmetric array.
    eigh : eigenvalues and eigenvectors of a real symmetric or complex
           Hermitian (conjugate symmetric) array.
    eigvalsh : eigenvalues of a real symmetric or complex Hermitian
               (conjugate symmetric) array.
    scipy.linalg.eig : Similar function in SciPy that also solves the
                       generalized eigenvalue problem.
    scipy.linalg.schur : Best choice for unitary and other non-Hermitian
                         normal matrices.

    Notes
    -----
    Broadcasting rules apply, see the `numpy.linalg` documentation for
    details.

    This is implemented using the ``_geev`` LAPACK routines which compute
    the eigenvalues and eigenvectors of general square arrays.

    The number `w` is an eigenvalue of `a` if there exists a vector `v` such
    that ``a @ v = w * v``. Thus, the arrays `a`, `eigenvalues`, and
    `eigenvectors` satisfy the equations ``a @ eigenvectors[:,i] =
    eigenvalues[i] * eigenvectors[:,i]`` for :math:`i \\in \\{0,...,M-1\\}`.

    The array `eigenvectors` may not be of maximum rank, that is, some of the
    columns may be linearly dependent, although round-off error may obscure
    that fact. If the eigenvalues are all different, then theoretically the
    eigenvectors are linearly independent and `a` can be diagonalized by a
    similarity transformation using `eigenvectors`, i.e, ``inv(eigenvectors) @
    a @ eigenvectors`` is diagonal.

    For non-Hermitian normal matrices the SciPy function `scipy.linalg.schur`
    is preferred because the matrix `eigenvectors` is guaranteed to be
    unitary, which is not the case when using `eig`. The Schur factorization
    produces an upper triangular matrix rather than a diagonal matrix, but for
    normal matrices only the diagonal of the upper triangular matrix is
    needed, the rest is roundoff error.

    Finally, it is emphasized that `eigenvectors` consists of the *right* (as
    in right-hand side) eigenvectors of `a`. A vector `y` satisfying ``y.T @ a
    = z * y.T`` for some number `z` is called a *left* eigenvector of `a`,
    and, in general, the left and right eigenvectors of a matrix are not
    necessarily the (perhaps conjugate) transposes of each other.

    References
    ----------
    G. Strang, *Linear Algebra and Its Applications*, 2nd Ed., Orlando, FL,
    Academic Press, Inc., 1980, Various pp.

    Examples
    --------
    >>> import numpy as np
    >>> from numpy import linalg as LA

    (Almost) trivial example with real eigenvalues and eigenvectors.

    >>> eigenvalues, eigenvectors = LA.eig(np.diag((1, 2, 3)))
    >>> eigenvalues
    array([1., 2., 3.])
    >>> eigenvectors
    array([[1., 0., 0.],
           [0., 1., 0.],
           [0., 0., 1.]])

    Real matrix possessing complex eigenvalues and eigenvectors;
    note that the eigenvalues are complex conjugates of each other.

    >>> eigenvalues, eigenvectors = LA.eig(np.array([[1, -1], [1, 1]]))
    >>> eigenvalues
    array([1.+1.j, 1.-1.j])
    >>> eigenvectors
    array([[0.70710678+0.j        , 0.70710678-0.j        ],
           [0.        -0.70710678j, 0.        +0.70710678j]])

    Complex-valued matrix with real eigenvalues (but complex-valued
    eigenvectors); note that ``a.conj().T == a``, i.e., `a` is Hermitian.

    >>> a = np.array([[1, 1j], [-1j, 1]])
    >>> eigenvalues, eigenvectors = LA.eig(a)
    >>> eigenvalues
    array([2.+0.j, 0.+0.j])
    >>> eigenvectors
    array([[ 0.        +0.70710678j,  0.70710678+0.j        ], # may vary
           [ 0.70710678+0.j        , -0.        +0.70710678j]])

    Be careful about round-off error!

    >>> a = np.array([[1 + 1e-9, 0], [0, 1 - 1e-9]])
    >>> # Theor. eigenvalues are 1 +/- 1e-9
    >>> eigenvalues, eigenvectors = LA.eig(a)
    >>> eigenvalues
    array([1., 1.])
    >>> eigenvectors
    array([[1., 0.],
           [0., 1.]])

    """
    a, wrap = _makearray(a)
    _assert_stacked_2d(a)
    _assert_stacked_square(a)
    _assert_finite(a)
    t, result_t = _commonType(a)

    signature = 'D->DD' if isComplexType(t) else 'd->DD'
    with errstate(call=_raise_linalgerror_eigenvalues_nonconvergence,
                  invalid='call', over='ignore', divide='ignore',
                  under='ignore'):
        w, vt = _umath_linalg.eig(a, signature=signature)

    if not isComplexType(t) and all(w.imag == 0.0):
        w = w.real
        vt = vt.real
        result_t = _realType(result_t)
    else:
        result_t = _complexType(result_t)

    vt = vt.astype(result_t, copy=False)
    return EigResult(w.astype(result_t, copy=False), wrap(vt))


@array_function_dispatch(_eigvalsh_dispatcher)
def eigh(a, UPLO='L'):
    """
    Return the eigenvalues and eigenvectors of a complex Hermitian
    (conjugate symmetric) or a real symmetric matrix.

    Returns two objects, a 1-D array containing the eigenvalues of `a`, and
    a 2-D square array or matrix (depending on the input type) of the
    corresponding eigenvectors (in columns).

    Parameters
    ----------
    a : (..., M, M) array
        Hermitian or real symmetric matrices whose eigenvalues and
        eigenvectors are to be computed.
    UPLO : {'L', 'U'}, optional
        Specifies whether the calculation is done with the lower triangular
        part of `a` ('L', default) or the upper triangular part ('U').
        Irrespective of this value only the real parts of the diagonal will
        be considered in the computation to preserve the notion of a Hermitian
        matrix. It therefore follows that the imaginary part of the diagonal
        will always be treated as zero.

    Returns
    -------
    A namedtuple with the following attributes:

    eigenvalues : (..., M) ndarray
        The eigenvalues in ascending order, each repeated according to
        its multiplicity.
    eigenvectors : {(..., M, M) ndarray, (..., M, M) matrix}
        The column ``eigenvectors[:, i]`` is the normalized eigenvector
        corresponding to the eigenvalue ``eigenvalues[i]``.  Will return a
        matrix object if `a` is a matrix object.

    Raises
    ------
    LinAlgError
        If the eigenvalue computation does not converge.

    See Also
    --------
    eigvalsh : eigenvalues of real symmetric or complex Hermitian
               (conjugate symmetric) arrays.
    eig : eigenvalues and right eigenvectors for non-symmetric arrays.
    eigvals : eigenvalues of non-symmetric arrays.
    scipy.linalg.eigh : Similar function in SciPy (but also solves the
                        generalized eigenvalue problem).

    Notes
    -----
    Broadcasting rules apply, see the `numpy.linalg` documentation for
    details.

    The eigenvalues/eigenvectors are computed using LAPACK routines ``_syevd``,
    ``_heevd``.

    The eigenvalues of real symmetric or complex Hermitian matrices are always
    real. [1]_ The array `eigenvalues` of (column) eigenvectors is unitary and
    `a`, `eigenvalues`, and `eigenvectors` satisfy the equations ``dot(a,
    eigenvectors[:, i]) = eigenvalues[i] * eigenvectors[:, i]``.

    References
    ----------
    .. [1] G. Strang, *Linear Algebra and Its Applications*, 2nd Ed., Orlando,
           FL, Academic Press, Inc., 1980, pg. 222.

    Examples
    --------
    >>> import numpy as np
    >>> from numpy import linalg as LA
    >>> a = np.array([[1, -2j], [2j, 5]])
    >>> a
    array([[ 1.+0.j, -0.-2.j],
           [ 0.+2.j,  5.+0.j]])
    >>> eigenvalues, eigenvectors = LA.eigh(a)
    >>> eigenvalues
    array([0.17157288, 5.82842712])
    >>> eigenvectors
    array([[-0.92387953+0.j        , -0.38268343+0.j        ], # may vary
           [ 0.        +0.38268343j,  0.        -0.92387953j]])

    >>> (np.dot(a, eigenvectors[:, 0]) -
    ... eigenvalues[0] * eigenvectors[:, 0])  # verify 1st eigenval/vec pair
    array([5.55111512e-17+0.0000000e+00j, 0.00000000e+00+1.2490009e-16j])
    >>> (np.dot(a, eigenvectors[:, 1]) -
    ... eigenvalues[1] * eigenvectors[:, 1])  # verify 2nd eigenval/vec pair
    array([0.+0.j, 0.+0.j])

    >>> A = np.matrix(a) # what happens if input is a matrix object
    >>> A
    matrix([[ 1.+0.j, -0.-2.j],
            [ 0.+2.j,  5.+0.j]])
    >>> eigenvalues, eigenvectors = LA.eigh(A)
    >>> eigenvalues
    array([0.17157288, 5.82842712])
    >>> eigenvectors
    matrix([[-0.92387953+0.j        , -0.38268343+0.j        ], # may vary
            [ 0.        +0.38268343j,  0.        -0.92387953j]])

    >>> # demonstrate the treatment of the imaginary part of the diagonal
    >>> a = np.array([[5+2j, 9-2j], [0+2j, 2-1j]])
    >>> a
    array([[5.+2.j, 9.-2.j],
           [0.+2.j, 2.-1.j]])
    >>> # with UPLO='L' this is numerically equivalent to using LA.eig() with:
    >>> b = np.array([[5.+0.j, 0.-2.j], [0.+2.j, 2.-0.j]])
    >>> b
    array([[5.+0.j, 0.-2.j],
           [0.+2.j, 2.+0.j]])
    >>> wa, va = LA.eigh(a)
    >>> wb, vb = LA.eig(b)
    >>> wa
    array([1., 6.])
    >>> wb
    array([6.+0.j, 1.+0.j])
    >>> va
    array([[-0.4472136 +0.j        , -0.89442719+0.j        ], # may vary
           [ 0.        +0.89442719j,  0.        -0.4472136j ]])
    >>> vb
    array([[ 0.89442719+0.j       , -0.        +0.4472136j],
           [-0.        +0.4472136j,  0.89442719+0.j       ]])

    """
    UPLO = UPLO.upper()
    if UPLO not in ('L', 'U'):
        raise ValueError("UPLO argument must be 'L' or 'U'")

    a, wrap = _makearray(a)
    _assert_stacked_2d(a)
    _assert_stacked_square(a)
    t, result_t = _commonType(a)

    if UPLO == 'L':
        gufunc = _umath_linalg.eigh_lo
    else:
        gufunc = _umath_linalg.eigh_up

    signature = 'D->dD' if isComplexType(t) else 'd->dd'
    with errstate(call=_raise_linalgerror_eigenvalues_nonconvergence,
                  invalid='call', over='ignore', divide='ignore',
                  under='ignore'):
        w, vt = gufunc(a, signature=signature)
    w = w.astype(_realType(result_t), copy=False)
    vt = vt.astype(result_t, copy=False)
    return EighResult(w, wrap(vt))


# Singular value decomposition

def _svd_dispatcher(a, full_matrices=None, compute_uv=None, hermitian=None):
    return (a,)


@array_function_dispatch(_svd_dispatcher)
def svd(a, full_matrices=True, compute_uv=True, hermitian=False):
    """
    Singular Value Decomposition.

    When `a` is a 2D array, and ``full_matrices=False``, then it is
    factorized as ``u @ np.diag(s) @ vh = (u * s) @ vh``, where
    `u` and the Hermitian transpose of `vh` are 2D arrays with
    orthonormal columns and `s` is a 1D array of `a`'s singular
    values. When `a` is higher-dimensional, SVD is applied in
    stacked mode as explained below.

    Parameters
    ----------
    a : (..., M, N) array_like
        A real or complex array with ``a.ndim >= 2``.
    full_matrices : bool, optional
        If True (default), `u` and `vh` have the shapes ``(..., M, M)`` and
        ``(..., N, N)``, respectively.  Otherwise, the shapes are
        ``(..., M, K)`` and ``(..., K, N)``, respectively, where
        ``K = min(M, N)``.
    compute_uv : bool, optional
        Whether or not to compute `u` and `vh` in addition to `s`.  True
        by default.
    hermitian : bool, optional
        If True, `a` is assumed to be Hermitian (symmetric if real-valued),
        enabling a more efficient method for finding singular values.
        Defaults to False.

    Returns
    -------
    When `compute_uv` is True, the result is a namedtuple with the following
    attribute names:

    U : { (..., M, M), (..., M, K) } array
        Unitary array(s). The first ``a.ndim - 2`` dimensions have the same
        size as those of the input `a`. The size of the last two dimensions
        depends on the value of `full_matrices`. Only returned when
        `compute_uv` is True.
    S : (..., K) array
        Vector(s) with the singular values, within each vector sorted in
        descending order. The first ``a.ndim - 2`` dimensions have the same
        size as those of the input `a`.
    Vh : { (..., N, N), (..., K, N) } array
        Unitary array(s). The first ``a.ndim - 2`` dimensions have the same
        size as those of the input `a`. The size of the last two dimensions
        depends on the value of `full_matrices`. Only returned when
        `compute_uv` is True.

    Raises
    ------
    LinAlgError
        If SVD computation does not converge.

    See Also
    --------
    scipy.linalg.svd : Similar function in SciPy.
    scipy.linalg.svdvals : Compute singular values of a matrix.

    Notes
    -----
    The decomposition is performed using LAPACK routine ``_gesdd``.

    SVD is usually described for the factorization of a 2D matrix :math:`A`.
    The higher-dimensional case will be discussed below. In the 2D case, SVD is
    written as :math:`A = U S V^H`, where :math:`A = a`, :math:`U= u`,
    :math:`S= \\mathtt{np.diag}(s)` and :math:`V^H = vh`. The 1D array `s`
    contains the singular values of `a` and `u` and `vh` are unitary. The rows
    of `vh` are the eigenvectors of :math:`A^H A` and the columns of `u` are
    the eigenvectors of :math:`A A^H`. In both cases the corresponding
    (possibly non-zero) eigenvalues are given by ``s**2``.

    If `a` has more than two dimensions, then broadcasting rules apply, as
    explained in :ref:`routines.linalg-broadcasting`. This means that SVD is
    working in "stacked" mode: it iterates over all indices of the first
    ``a.ndim - 2`` dimensions and for each combination SVD is applied to the
    last two indices. The matrix `a` can be reconstructed from the
    decomposition with either ``(u * s[..., None, :]) @ vh`` or
    ``u @ (s[..., None] * vh)``. (The ``@`` operator can be replaced by the
    function ``np.matmul`` for python versions below 3.5.)

    If `a` is a ``matrix`` object (as opposed to an ``ndarray``), then so are
    all the return values.

    Examples
    --------
    >>> import numpy as np
    >>> rng = np.random.default_rng()
    >>> a = rng.normal(size=(9, 6)) + 1j*rng.normal(size=(9, 6))
    >>> b = rng.normal(size=(2, 7, 8, 3)) + 1j*rng.normal(size=(2, 7, 8, 3))


    Reconstruction based on full SVD, 2D case:

    >>> U, S, Vh = np.linalg.svd(a, full_matrices=True)
    >>> U.shape, S.shape, Vh.shape
    ((9, 9), (6,), (6, 6))
    >>> np.allclose(a, np.dot(U[:, :6] * S, Vh))
    True
    >>> smat = np.zeros((9, 6), dtype=complex)
    >>> smat[:6, :6] = np.diag(S)
    >>> np.allclose(a, np.dot(U, np.dot(smat, Vh)))
    True

    Reconstruction based on reduced SVD, 2D case:

    >>> U, S, Vh = np.linalg.svd(a, full_matrices=False)
    >>> U.shape, S.shape, Vh.shape
    ((9, 6), (6,), (6, 6))
    >>> np.allclose(a, np.dot(U * S, Vh))
    True
    >>> smat = np.diag(S)
    >>> np.allclose(a, np.dot(U, np.dot(smat, Vh)))
    True

    Reconstruction based on full SVD, 4D case:

    >>> U, S, Vh = np.linalg.svd(b, full_matrices=True)
    >>> U.shape, S.shape, Vh.shape
    ((2, 7, 8, 8), (2, 7, 3), (2, 7, 3, 3))
    >>> np.allclose(b, np.matmul(U[..., :3] * S[..., None, :], Vh))
    True
    >>> np.allclose(b, np.matmul(U[..., :3], S[..., None] * Vh))
    True

    Reconstruction based on reduced SVD, 4D case:

    >>> U, S, Vh = np.linalg.svd(b, full_matrices=False)
    >>> U.shape, S.shape, Vh.shape
    ((2, 7, 8, 3), (2, 7, 3), (2, 7, 3, 3))
    >>> np.allclose(b, np.matmul(U * S[..., None, :], Vh))
    True
    >>> np.allclose(b, np.matmul(U, S[..., None] * Vh))
    True

    """
    import numpy as _nx
    a, wrap = _makearray(a)

    if hermitian:
        # note: lapack svd returns eigenvalues with s ** 2 sorted descending,
        # but eig returns s sorted ascending, so we re-order the eigenvalues
        # and related arrays to have the correct order
        if compute_uv:
            s, u = eigh(a)
            sgn = sign(s)
            s = abs(s)
            sidx = argsort(s)[..., ::-1]
            sgn = _nx.take_along_axis(sgn, sidx, axis=-1)
            s = _nx.take_along_axis(s, sidx, axis=-1)
            u = _nx.take_along_axis(u, sidx[..., None, :], axis=-1)
            # singular values are unsigned, move the sign into v
            vt = transpose(u * sgn[..., None, :]).conjugate()
            return SVDResult(wrap(u), s, wrap(vt))
        else:
            s = eigvalsh(a)
            s = abs(s)
            return sort(s)[..., ::-1]

    _assert_stacked_2d(a)
    t, result_t = _commonType(a)

    m, n = a.shape[-2:]
    if compute_uv:
        if full_matrices:
            gufunc = _umath_linalg.svd_f
        else:
            gufunc = _umath_linalg.svd_s

        signature = 'D->DdD' if isComplexType(t) else 'd->ddd'
        with errstate(call=_raise_linalgerror_svd_nonconvergence,
                      invalid='call', over='ignore', divide='ignore',
                      under='ignore'):
            u, s, vh = gufunc(a, signature=signature)
        u = u.astype(result_t, copy=False)
        s = s.astype(_realType(result_t), copy=False)
        vh = vh.astype(result_t, copy=False)
        return SVDResult(wrap(u), s, wrap(vh))
    else:
        signature = 'D->d' if isComplexType(t) else 'd->d'
        with errstate(call=_raise_linalgerror_svd_nonconvergence,
                      invalid='call', over='ignore', divide='ignore',
                      under='ignore'):
            s = _umath_linalg.svd(a, signature=signature)
        s = s.astype(_realType(result_t), copy=False)
        return s


def _svdvals_dispatcher(x):
    return (x,)


@array_function_dispatch(_svdvals_dispatcher)
def svdvals(x, /):
    """
    Returns the singular values of a matrix (or a stack of matrices) ``x``.
    When x is a stack of matrices, the function will compute the singular
    values for each matrix in the stack.

    This function is Array API compatible.

    Calling ``np.svdvals(x)`` to get singular values is the same as
    ``np.svd(x, compute_uv=False, hermitian=False)``.

    Parameters
    ----------
    x : (..., M, N) array_like
        Input array having shape (..., M, N) and whose last two
        dimensions form matrices on which to perform singular value
        decomposition. Should have a floating-point data type.

    Returns
    -------
    out : ndarray
        An array with shape (..., K) that contains the vector(s)
        of singular values of length K, where K = min(M, N).

    See Also
    --------
    scipy.linalg.svdvals : Compute singular values of a matrix.

    Examples
    --------

    >>> np.linalg.svdvals([[1, 2, 3, 4, 5],
    ...                    [1, 4, 9, 16, 25],
    ...                    [1, 8, 27, 64, 125]])
    array([146.68862757,   5.57510612,   0.60393245])

    Determine the rank of a matrix using singular values:

    >>> s = np.linalg.svdvals([[1, 2, 3],
    ...                        [2, 4, 6],
    ...                        [-1, 1, -1]]); s
    array([8.38434191e+00, 1.64402274e+00, 2.31534378e-16])
    >>> np.count_nonzero(s > 1e-10)  # Matrix of rank 2
    2

    """
    return svd(x, compute_uv=False, hermitian=False)


def _cond_dispatcher(x, p=None):
    return (x,)


@array_function_dispatch(_cond_dispatcher)
def cond(x, p=None):
    """
    Compute the condition number of a matrix.

    This function is capable of returning the condition number using
    one of seven different norms, depending on the value of `p` (see
    Parameters below).

    Parameters
    ----------
    x : (..., M, N) array_like
        The matrix whose condition number is sought.
    p : {None, 1, -1, 2, -2, inf, -inf, 'fro'}, optional
        Order of the norm used in the condition number computation:

        =====  ============================
        p      norm for matrices
        =====  ============================
        None   2-norm, computed directly using the ``SVD``
        'fro'  Frobenius norm
        inf    max(sum(abs(x), axis=1))
        -inf   min(sum(abs(x), axis=1))
        1      max(sum(abs(x), axis=0))
        -1     min(sum(abs(x), axis=0))
        2      2-norm (largest sing. value)
        -2     smallest singular value
        =====  ============================

        inf means the `numpy.inf` object, and the Frobenius norm is
        the root-of-sum-of-squares norm.

    Returns
    -------
    c : {float, inf}
        The condition number of the matrix. May be infinite.

    See Also
    --------
    numpy.linalg.norm

    Notes
    -----
    The condition number of `x` is defined as the norm of `x` times the
    norm of the inverse of `x` [1]_; the norm can be the usual L2-norm
    (root-of-sum-of-squares) or one of a number of other matrix norms.

    References
    ----------
    .. [1] G. Strang, *Linear Algebra and Its Applications*, Orlando, FL,
           Academic Press, Inc., 1980, pg. 285.

    Examples
    --------
    >>> import numpy as np
    >>> from numpy import linalg as LA
    >>> a = np.array([[1, 0, -1], [0, 1, 0], [1, 0, 1]])
    >>> a
    array([[ 1,  0, -1],
           [ 0,  1,  0],
           [ 1,  0,  1]])
    >>> LA.cond(a)
    1.4142135623730951
    >>> LA.cond(a, 'fro')
    3.1622776601683795
    >>> LA.cond(a, np.inf)
    2.0
    >>> LA.cond(a, -np.inf)
    1.0
    >>> LA.cond(a, 1)
    2.0
    >>> LA.cond(a, -1)
    1.0
    >>> LA.cond(a, 2)
    1.4142135623730951
    >>> LA.cond(a, -2)
    0.70710678118654746 # may vary
    >>> (min(LA.svd(a, compute_uv=False)) *
    ... min(LA.svd(LA.inv(a), compute_uv=False)))
    0.70710678118654746 # may vary

    """
    x = asarray(x)  # in case we have a matrix
    if _is_empty_2d(x):
        raise LinAlgError("cond is not defined on empty arrays")
    if p is None or p == 2 or p == -2:
        s = svd(x, compute_uv=False)
        with errstate(all='ignore'):
            if p == -2:
                r = s[..., -1] / s[..., 0]
            else:
                r = s[..., 0] / s[..., -1]
    else:
        # Call inv(x) ignoring errors. The result array will
        # contain nans in the entries where inversion failed.
        _assert_stacked_2d(x)
        _assert_stacked_square(x)
        t, result_t = _commonType(x)
        signature = 'D->D' if isComplexType(t) else 'd->d'
        with errstate(all='ignore'):
            invx = _umath_linalg.inv(x, signature=signature)
            r = norm(x, p, axis=(-2, -1)) * norm(invx, p, axis=(-2, -1))
        r = r.astype(result_t, copy=False)

    # Convert nans to infs unless the original array had nan entries
    r = asarray(r)
    nan_mask = isnan(r)
    if nan_mask.any():
        nan_mask &= ~isnan(x).any(axis=(-2, -1))
        if r.ndim > 0:
            r[nan_mask] = inf
        elif nan_mask:
            r[()] = inf

    # Convention is to return scalars instead of 0d arrays
    if r.ndim == 0:
        r = r[()]

    return r


def _matrix_rank_dispatcher(A, tol=None, hermitian=None, *, rtol=None):
    return (A,)


@array_function_dispatch(_matrix_rank_dispatcher)
def matrix_rank(A, tol=None, hermitian=False, *, rtol=None):
    """
    Return matrix rank of array using SVD method

    Rank of the array is the number of singular values of the array that are
    greater than `tol`.

    Parameters
    ----------
    A : {(M,), (..., M, N)} array_like
        Input vector or stack of matrices.
    tol : (...) array_like, float, optional
        Threshold below which SVD values are considered zero. If `tol` is
        None, and ``S`` is an array with singular values for `M`, and
        ``eps`` is the epsilon value for datatype of ``S``, then `tol` is
        set to ``S.max() * max(M, N) * eps``.
    hermitian : bool, optional
        If True, `A` is assumed to be Hermitian (symmetric if real-valued),
        enabling a more efficient method for finding singular values.
        Defaults to False.
    rtol : (...) array_like, float, optional
        Parameter for the relative tolerance component. Only ``tol`` or
        ``rtol`` can be set at a time. Defaults to ``max(M, N) * eps``.

        .. versionadded:: 2.0.0

    Returns
    -------
    rank : (...) array_like
        Rank of A.

    Notes
    -----
    The default threshold to detect rank deficiency is a test on the magnitude
    of the singular values of `A`.  By default, we identify singular values
    less than ``S.max() * max(M, N) * eps`` as indicating rank deficiency
    (with the symbols defined above). This is the algorithm MATLAB uses [1].
    It also appears in *Numerical recipes* in the discussion of SVD solutions
    for linear least squares [2].

    This default threshold is designed to detect rank deficiency accounting
    for the numerical errors of the SVD computation. Imagine that there
    is a column in `A` that is an exact (in floating point) linear combination
    of other columns in `A`. Computing the SVD on `A` will not produce
    a singular value exactly equal to 0 in general: any difference of
    the smallest SVD value from 0 will be caused by numerical imprecision
    in the calculation of the SVD. Our threshold for small SVD values takes
    this numerical imprecision into account, and the default threshold will
    detect such numerical rank deficiency. The threshold may declare a matrix
    `A` rank deficient even if the linear combination of some columns of `A`
    is not exactly equal to another column of `A` but only numerically very
    close to another column of `A`.

    We chose our default threshold because it is in wide use. Other thresholds
    are possible.  For example, elsewhere in the 2007 edition of *Numerical
    recipes* there is an alternative threshold of ``S.max() *
    np.finfo(A.dtype).eps / 2. * np.sqrt(m + n + 1.)``. The authors describe
    this threshold as being based on "expected roundoff error" (p 71).

    The thresholds above deal with floating point roundoff error in the
    calculation of the SVD.  However, you may have more information about
    the sources of error in `A` that would make you consider other tolerance
    values to detect *effective* rank deficiency. The most useful measure
    of the tolerance depends on the operations you intend to use on your
    matrix. For example, if your data come from uncertain measurements with
    uncertainties greater than floating point epsilon, choosing a tolerance
    near that uncertainty may be preferable. The tolerance may be absolute
    if the uncertainties are absolute rather than relative.

    References
    ----------
    .. [1] MATLAB reference documentation, "Rank"
           https://www.mathworks.com/help/techdoc/ref/rank.html
    .. [2] W. H. Press, S. A. Teukolsky, W. T. Vetterling and B. P. Flannery,
           "Numerical Recipes (3rd edition)", Cambridge University Press, 2007,
           page 795.

    Examples
    --------
    >>> import numpy as np
    >>> from numpy.linalg import matrix_rank
    >>> matrix_rank(np.eye(4)) # Full rank matrix
    4
    >>> I=np.eye(4); I[-1,-1] = 0. # rank deficient matrix
    >>> matrix_rank(I)
    3
    >>> matrix_rank(np.ones((4,))) # 1 dimension - rank 1 unless all 0
    1
    >>> matrix_rank(np.zeros((4,)))
    0
    """
    if rtol is not None and tol is not None:
        raise ValueError("`tol` and `rtol` can't be both set.")

    A = asarray(A)
    if A.ndim < 2:
        return int(not all(A == 0))
    S = svd(A, compute_uv=False, hermitian=hermitian)

    if tol is None:
        if rtol is None:
            rtol = max(A.shape[-2:]) * finfo(S.dtype).eps
        else:
            rtol = asarray(rtol)[..., newaxis]
        tol = S.max(axis=-1, keepdims=True) * rtol
    else:
        tol = asarray(tol)[..., newaxis]

    return count_nonzero(S > tol, axis=-1)


# Generalized inverse

def _pinv_dispatcher(a, rcond=None, hermitian=None, *, rtol=None):
    return (a,)


@array_function_dispatch(_pinv_dispatcher)
def pinv(a, rcond=None, hermitian=False, *, rtol=_NoValue):
    """
    Compute the (Moore-Penrose) pseudo-inverse of a matrix.

    Calculate the generalized inverse of a matrix using its
    singular-value decomposition (SVD) and including all
    *large* singular values.

    Parameters
    ----------
    a : (..., M, N) array_like
        Matrix or stack of matrices to be pseudo-inverted.
    rcond : (...) array_like of float, optional
        Cutoff for small singular values.
        Singular values less than or equal to
        ``rcond * largest_singular_value`` are set to zero.
        Broadcasts against the stack of matrices. Default: ``1e-15``.
    hermitian : bool, optional
        If True, `a` is assumed to be Hermitian (symmetric if real-valued),
        enabling a more efficient method for finding singular values.
        Defaults to False.
    rtol : (...) array_like of float, optional
        Same as `rcond`, but it's an Array API compatible parameter name.
        Only `rcond` or `rtol` can be set at a time. If none of them are
        provided then NumPy's ``1e-15`` default is used. If ``rtol=None``
        is passed then the API standard default is used.

        .. versionadded:: 2.0.0

    Returns
    -------
    B : (..., N, M) ndarray
        The pseudo-inverse of `a`. If `a` is a `matrix` instance, then so
        is `B`.

    Raises
    ------
    LinAlgError
        If the SVD computation does not converge.

    See Also
    --------
    scipy.linalg.pinv : Similar function in SciPy.
    scipy.linalg.pinvh : Compute the (Moore-Penrose) pseudo-inverse of a
                         Hermitian matrix.

    Notes
    -----
    The pseudo-inverse of a matrix A, denoted :math:`A^+`, is
    defined as: "the matrix that 'solves' [the least-squares problem]
    :math:`Ax = b`," i.e., if :math:`\\bar{x}` is said solution, then
    :math:`A^+` is that matrix such that :math:`\\bar{x} = A^+b`.

    It can be shown that if :math:`Q_1 \\Sigma Q_2^T = A` is the singular
    value decomposition of A, then
    :math:`A^+ = Q_2 \\Sigma^+ Q_1^T`, where :math:`Q_{1,2}` are
    orthogonal matrices, :math:`\\Sigma` is a diagonal matrix consisting
    of A's so-called singular values, (followed, typically, by
    zeros), and then :math:`\\Sigma^+` is simply the diagonal matrix
    consisting of the reciprocals of A's singular values
    (again, followed by zeros). [1]_

    References
    ----------
    .. [1] G. Strang, *Linear Algebra and Its Applications*, 2nd Ed., Orlando,
           FL, Academic Press, Inc., 1980, pp. 139-142.

    Examples
    --------
    The following example checks that ``a * a+ * a == a`` and
    ``a+ * a * a+ == a+``:

    >>> import numpy as np
    >>> rng = np.random.default_rng()
    >>> a = rng.normal(size=(9, 6))
    >>> B = np.linalg.pinv(a)
    >>> np.allclose(a, np.dot(a, np.dot(B, a)))
    True
    >>> np.allclose(B, np.dot(B, np.dot(a, B)))
    True

    """
    a, wrap = _makearray(a)
    if rcond is None:
        if rtol is _NoValue:
            rcond = 1e-15
        elif rtol is None:
            rcond = max(a.shape[-2:]) * finfo(a.dtype).eps
        else:
            rcond = rtol
    elif rtol is not _NoValue:
        raise ValueError("`rtol` and `rcond` can't be both set.")
    else:
        # NOTE: Deprecate `rcond` in a few versions.
        pass

    rcond = asarray(rcond)
    if _is_empty_2d(a):
        m, n = a.shape[-2:]
        res = empty(a.shape[:-2] + (n, m), dtype=a.dtype)
        return wrap(res)
    a = a.conjugate()
    u, s, vt = svd(a, full_matrices=False, hermitian=hermitian)

    # discard small singular values
    cutoff = rcond[..., newaxis] * amax(s, axis=-1, keepdims=True)
    large = s > cutoff
    s = divide(1, s, where=large, out=s)
    s[~large] = 0

    res = matmul(transpose(vt), multiply(s[..., newaxis], transpose(u)))
    return wrap(res)


# Determinant


@array_function_dispatch(_unary_dispatcher)
def slogdet(a):
    """
    Compute the sign and (natural) logarithm of the determinant of an array.

    If an array has a very small or very large determinant, then a call to
    `det` may overflow or underflow. This routine is more robust against such
    issues, because it computes the logarithm of the determinant rather than
    the determinant itself.

    Parameters
    ----------
    a : (..., M, M) array_like
        Input array, has to be a square 2-D array.

    Returns
    -------
    A namedtuple with the following attributes:

    sign : (...) array_like
        A number representing the sign of the determinant. For a real matrix,
        this is 1, 0, or -1. For a complex matrix, this is a complex number
        with absolute value 1 (i.e., it is on the unit circle), or else 0.
    logabsdet : (...) array_like
        The natural log of the absolute value of the determinant.

    If the determinant is zero, then `sign` will be 0 and `logabsdet`
    will be -inf. In all cases, the determinant is equal to
    ``sign * np.exp(logabsdet)``.

    See Also
    --------
    det

    Notes
    -----
    Broadcasting rules apply, see the `numpy.linalg` documentation for
    details.

    The determinant is computed via LU factorization using the LAPACK
    routine ``z/dgetrf``.

    Examples
    --------
    The determinant of a 2-D array ``[[a, b], [c, d]]`` is ``ad - bc``:

    >>> import numpy as np
    >>> a = np.array([[1, 2], [3, 4]])
    >>> (sign, logabsdet) = np.linalg.slogdet(a)
    >>> (sign, logabsdet)
    (-1, 0.69314718055994529) # may vary
    >>> sign * np.exp(logabsdet)
    -2.0

    Computing log-determinants for a stack of matrices:

    >>> a = np.array([ [[1, 2], [3, 4]], [[1, 2], [2, 1]], [[1, 3], [3, 1]] ])
    >>> a.shape
    (3, 2, 2)
    >>> sign, logabsdet = np.linalg.slogdet(a)
    >>> (sign, logabsdet)
    (array([-1., -1., -1.]), array([ 0.69314718,  1.09861229,  2.07944154]))
    >>> sign * np.exp(logabsdet)
    array([-2., -3., -8.])

    This routine succeeds where ordinary `det` does not:

    >>> np.linalg.det(np.eye(500) * 0.1)
    0.0
    >>> np.linalg.slogdet(np.eye(500) * 0.1)
    (1, -1151.2925464970228)

    """
    a = asarray(a)
    _assert_stacked_2d(a)
    _assert_stacked_square(a)
    t, result_t = _commonType(a)
    real_t = _realType(result_t)
    signature = 'D->Dd' if isComplexType(t) else 'd->dd'
    sign, logdet = _umath_linalg.slogdet(a, signature=signature)
    sign = sign.astype(result_t, copy=False)
    logdet = logdet.astype(real_t, copy=False)
    return SlogdetResult(sign, logdet)


@array_function_dispatch(_unary_dispatcher)
def det(a):
    """
    Compute the determinant of an array.

    Parameters
    ----------
    a : (..., M, M) array_like
        Input array to compute determinants for.

    Returns
    -------
    det : (...) array_like
        Determinant of `a`.

    See Also
    --------
    slogdet : Another way to represent the determinant, more suitable
      for large matrices where underflow/overflow may occur.
    scipy.linalg.det : Similar function in SciPy.

    Notes
    -----
    Broadcasting rules apply, see the `numpy.linalg` documentation for
    details.

    The determinant is computed via LU factorization using the LAPACK
    routine ``z/dgetrf``.

    Examples
    --------
    The determinant of a 2-D array [[a, b], [c, d]] is ad - bc:

    >>> import numpy as np
    >>> a = np.array([[1, 2], [3, 4]])
    >>> np.linalg.det(a)
    -2.0 # may vary

    Computing determinants for a stack of matrices:

    >>> a = np.array([ [[1, 2], [3, 4]], [[1, 2], [2, 1]], [[1, 3], [3, 1]] ])
    >>> a.shape
    (3, 2, 2)
    >>> np.linalg.det(a)
    array([-2., -3., -8.])

    """
    a = asarray(a)
    _assert_stacked_2d(a)
    _assert_stacked_square(a)
    t, result_t = _commonType(a)
    signature = 'D->D' if isComplexType(t) else 'd->d'
    r = _umath_linalg.det(a, signature=signature)
    r = r.astype(result_t, copy=False)
    return r


# Linear Least Squares

def _lstsq_dispatcher(a, b, rcond=None):
    return (a, b)


@array_function_dispatch(_lstsq_dispatcher)
def lstsq(a, b, rcond=None):
    r"""
    Return the least-squares solution to a linear matrix equation.

    Computes the vector `x` that approximately solves the equation
    ``a @ x = b``. The equation may be under-, well-, or over-determined
    (i.e., the number of linearly independent rows of `a` can be less than,
    equal to, or greater than its number of linearly independent columns).
    If `a` is square and of full rank, then `x` (but for round-off error)
    is the "exact" solution of the equation. Else, `x` minimizes the
    Euclidean 2-norm :math:`||b - ax||`. If there are multiple minimizing
    solutions, the one with the smallest 2-norm :math:`||x||` is returned.

    Parameters
    ----------
    a : (M, N) array_like
        "Coefficient" matrix.
    b : {(M,), (M, K)} array_like
        Ordinate or "dependent variable" values. If `b` is two-dimensional,
        the least-squares solution is calculated for each of the `K` columns
        of `b`.
    rcond : float, optional
        Cut-off ratio for small singular values of `a`.
        For the purposes of rank determination, singular values are treated
        as zero if they are smaller than `rcond` times the largest singular
        value of `a`.
        The default uses the machine precision times ``max(M, N)``.  Passing
        ``-1`` will use machine precision.

        .. versionchanged:: 2.0
            Previously, the default was ``-1``, but a warning was given that
            this would change.

    Returns
    -------
    x : {(N,), (N, K)} ndarray
        Least-squares solution. If `b` is two-dimensional,
        the solutions are in the `K` columns of `x`.
    residuals : {(1,), (K,), (0,)} ndarray
        Sums of squared residuals: Squared Euclidean 2-norm for each column in
        ``b - a @ x``.
        If the rank of `a` is < N or M <= N, this is an empty array.
        If `b` is 1-dimensional, this is a (1,) shape array.
        Otherwise the shape is (K,).
    rank : int
        Rank of matrix `a`.
    s : (min(M, N),) ndarray
        Singular values of `a`.

    Raises
    ------
    LinAlgError
        If computation does not converge.

    See Also
    --------
    scipy.linalg.lstsq : Similar function in SciPy.

    Notes
    -----
    If `b` is a matrix, then all array results are returned as matrices.

    Examples
    --------
    Fit a line, ``y = mx + c``, through some noisy data-points:

    >>> import numpy as np
    >>> x = np.array([0, 1, 2, 3])
    >>> y = np.array([-1, 0.2, 0.9, 2.1])

    By examining the coefficients, we see that the line should have a
    gradient of roughly 1 and cut the y-axis at, more or less, -1.

    We can rewrite the line equation as ``y = Ap``, where ``A = [[x 1]]``
    and ``p = [[m], [c]]``.  Now use `lstsq` to solve for `p`:

    >>> A = np.vstack([x, np.ones(len(x))]).T
    >>> A
    array([[ 0.,  1.],
           [ 1.,  1.],
           [ 2.,  1.],
           [ 3.,  1.]])

    >>> m, c = np.linalg.lstsq(A, y)[0]
    >>> m, c
    (1.0 -0.95) # may vary

    Plot the data along with the fitted line:

    >>> import matplotlib.pyplot as plt
    >>> _ = plt.plot(x, y, 'o', label='Original data', markersize=10)
    >>> _ = plt.plot(x, m*x + c, 'r', label='Fitted line')
    >>> _ = plt.legend()
    >>> plt.show()

    """
    a, _ = _makearray(a)
    b, wrap = _makearray(b)
    is_1d = b.ndim == 1
    if is_1d:
        b = b[:, newaxis]
    _assert_2d(a, b)
    m, n = a.shape[-2:]
    m2, n_rhs = b.shape[-2:]
    if m != m2:
        raise LinAlgError('Incompatible dimensions')

    t, result_t = _commonType(a, b)
    result_real_t = _realType(result_t)

    if rcond is None:
        rcond = finfo(t).eps * max(n, m)

    signature = 'DDd->Ddid' if isComplexType(t) else 'ddd->ddid'
    if n_rhs == 0:
        # lapack can't handle n_rhs = 0 - so allocate
        # the array one larger in that axis
        b = zeros(b.shape[:-2] + (m, n_rhs + 1), dtype=b.dtype)

    with errstate(call=_raise_linalgerror_lstsq, invalid='call',
                  over='ignore', divide='ignore', under='ignore'):
        x, resids, rank, s = _umath_linalg.lstsq(a, b, rcond,
                                                 signature=signature)
    if m == 0:
        x[...] = 0
    if n_rhs == 0:
        # remove the item we added
        x = x[..., :n_rhs]
        resids = resids[..., :n_rhs]

    # remove the axis we added
    if is_1d:
        x = x.squeeze(axis=-1)
        # we probably should squeeze resids too, but we can't
        # without breaking compatibility.

    # as documented
    if rank != n or m <= n:
        resids = array([], result_real_t)

    # coerce output arrays
    s = s.astype(result_real_t, copy=False)
    resids = resids.astype(result_real_t, copy=False)
    # Copying lets the memory in r_parts be freed
    x = x.astype(result_t, copy=True)
    return wrap(x), wrap(resids), rank, s


def _multi_svd_norm(x, row_axis, col_axis, op):
    """Compute a function of the singular values of the 2-D matrices in `x`.

    This is a private utility function used by `numpy.linalg.norm()`.

    Parameters
    ----------
    x : ndarray
    row_axis, col_axis : int
        The axes of `x` that hold the 2-D matrices.
    op : callable
        This should be either numpy.amin or `numpy.amax` or `numpy.sum`.

    Returns
    -------
    result : float or ndarray
        If `x` is 2-D, the return values is a float.
        Otherwise, it is an array with ``x.ndim - 2`` dimensions.
        The return values are either the minimum or maximum or sum of the
        singular values of the matrices, depending on whether `op`
        is `numpy.amin` or `numpy.amax` or `numpy.sum`.

    """
    y = moveaxis(x, (row_axis, col_axis), (-2, -1))
    result = op(svd(y, compute_uv=False), axis=-1)
    return result


def _norm_dispatcher(x, ord=None, axis=None, keepdims=None):
    return (x,)


@array_function_dispatch(_norm_dispatcher)
def norm(x, ord=None, axis=None, keepdims=False):
    """
    Matrix or vector norm.

    This function is able to return one of eight different matrix norms,
    or one of an infinite number of vector norms (described below), depending
    on the value of the ``ord`` parameter.

    Parameters
    ----------
    x : array_like
        Input array.  If `axis` is None, `x` must be 1-D or 2-D, unless `ord`
        is None. If both `axis` and `ord` are None, the 2-norm of
        ``x.ravel`` will be returned.
    ord : {int, float, inf, -inf, 'fro', 'nuc'}, optional
        Order of the norm (see table under ``Notes`` for what values are
        supported for matrices and vectors respectively). inf means numpy's
        `inf` object. The default is None.
    axis : {None, int, 2-tuple of ints}, optional.
        If `axis` is an integer, it specifies the axis of `x` along which to
        compute the vector norms.  If `axis` is a 2-tuple, it specifies the
        axes that hold 2-D matrices, and the matrix norms of these matrices
        are computed.  If `axis` is None then either a vector norm (when `x`
        is 1-D) or a matrix norm (when `x` is 2-D) is returned. The default
        is None.

    keepdims : bool, optional
        If this is set to True, the axes which are normed over are left in the
        result as dimensions with size one.  With this option the result will
        broadcast correctly against the original `x`.

    Returns
    -------
    n : float or ndarray
        Norm of the matrix or vector(s).

    See Also
    --------
    scipy.linalg.norm : Similar function in SciPy.

    Notes
    -----
    For values of ``ord < 1``, the result is, strictly speaking, not a
    mathematical 'norm', but it may still be useful for various numerical
    purposes.

    The following norms can be calculated:

    =====  ============================  ==========================
    ord    norm for matrices             norm for vectors
    =====  ============================  ==========================
    None   Frobenius norm                2-norm
    'fro'  Frobenius norm                --
    'nuc'  nuclear norm                  --
    inf    max(sum(abs(x), axis=1))      max(abs(x))
    -inf   min(sum(abs(x), axis=1))      min(abs(x))
    0      --                            sum(x != 0)
    1      max(sum(abs(x), axis=0))      as below
    -1     min(sum(abs(x), axis=0))      as below
    2      2-norm (largest sing. value)  as below
    -2     smallest singular value       as below
    other  --                            sum(abs(x)**ord)**(1./ord)
    =====  ============================  ==========================

    The Frobenius norm is given by [1]_:

    :math:`||A||_F = [\\sum_{i,j} abs(a_{i,j})^2]^{1/2}`

    The nuclear norm is the sum of the singular values.

    Both the Frobenius and nuclear norm orders are only defined for
    matrices and raise a ValueError when ``x.ndim != 2``.

    References
    ----------
    .. [1] G. H. Golub and C. F. Van Loan, *Matrix Computations*,
           Baltimore, MD, Johns Hopkins University Press, 1985, pg. 15

    Examples
    --------

    >>> import numpy as np
    >>> from numpy import linalg as LA
    >>> a = np.arange(9) - 4
    >>> a
    array([-4, -3, -2, ...,  2,  3,  4])
    >>> b = a.reshape((3, 3))
    >>> b
    array([[-4, -3, -2],
           [-1,  0,  1],
           [ 2,  3,  4]])

    >>> LA.norm(a)
    7.745966692414834
    >>> LA.norm(b)
    7.745966692414834
    >>> LA.norm(b, 'fro')
    7.745966692414834
    >>> LA.norm(a, np.inf)
    4.0
    >>> LA.norm(b, np.inf)
    9.0
    >>> LA.norm(a, -np.inf)
    0.0
    >>> LA.norm(b, -np.inf)
    2.0

    >>> LA.norm(a, 1)
    20.0
    >>> LA.norm(b, 1)
    7.0
    >>> LA.norm(a, -1)
    -4.6566128774142013e-010
    >>> LA.norm(b, -1)
    6.0
    >>> LA.norm(a, 2)
    7.745966692414834
    >>> LA.norm(b, 2)
    7.3484692283495345

    >>> LA.norm(a, -2)
    0.0
    >>> LA.norm(b, -2)
    1.8570331885190563e-016 # may vary
    >>> LA.norm(a, 3)
    5.8480354764257312 # may vary
    >>> LA.norm(a, -3)
    0.0

    Using the `axis` argument to compute vector norms:

    >>> c = np.array([[ 1, 2, 3],
    ...               [-1, 1, 4]])
    >>> LA.norm(c, axis=0)
    array([ 1.41421356,  2.23606798,  5.        ])
    >>> LA.norm(c, axis=1)
    array([ 3.74165739,  4.24264069])
    >>> LA.norm(c, ord=1, axis=1)
    array([ 6.,  6.])

    Using the `axis` argument to compute matrix norms:

    >>> m = np.arange(8).reshape(2,2,2)
    >>> LA.norm(m, axis=(1,2))
    array([  3.74165739,  11.22497216])
    >>> LA.norm(m[0, :, :]), LA.norm(m[1, :, :])
    (3.7416573867739413, 11.224972160321824)

    """
    x = asarray(x)

    if not issubclass(x.dtype.type, (inexact, object_)):
        x = x.astype(float)

    # Immediately handle some default, simple, fast, and common cases.
    if axis is None:
        ndim = x.ndim
        if (
            (ord is None) or
            (ord in ('f', 'fro') and ndim == 2) or
            (ord == 2 and ndim == 1)
        ):
            x = x.ravel(order='K')
            if isComplexType(x.dtype.type):
                x_real = x.real
                x_imag = x.imag
                sqnorm = x_real.dot(x_real) + x_imag.dot(x_imag)
            else:
                sqnorm = x.dot(x)
            ret = sqrt(sqnorm)
            if keepdims:
                ret = ret.reshape(ndim*[1])
            return ret

    # Normalize the `axis` argument to a tuple.
    nd = x.ndim
    if axis is None:
        axis = tuple(range(nd))
    elif not isinstance(axis, tuple):
        try:
            axis = int(axis)
        except Exception as e:
            raise TypeError(
                "'axis' must be None, an integer or a tuple of integers"
            ) from e
        axis = (axis,)

    if len(axis) == 1:
        if ord == inf:
            return abs(x).max(axis=axis, keepdims=keepdims)
        elif ord == -inf:
            return abs(x).min(axis=axis, keepdims=keepdims)
        elif ord == 0:
            # Zero norm
            return (
                (x != 0)
                .astype(x.real.dtype)
                .sum(axis=axis, keepdims=keepdims)
            )
        elif ord == 1:
            # special case for speedup
            return add.reduce(abs(x), axis=axis, keepdims=keepdims)
        elif ord is None or ord == 2:
            # special case for speedup
            s = (x.conj() * x).real
            return sqrt(add.reduce(s, axis=axis, keepdims=keepdims))
        # None of the str-type keywords for ord ('fro', 'nuc')
        # are valid for vectors
        elif isinstance(ord, str):
            raise ValueError(f"Invalid norm order '{ord}' for vectors")
        else:
            absx = abs(x)
            absx **= ord
            ret = add.reduce(absx, axis=axis, keepdims=keepdims)
            ret **= reciprocal(ord, dtype=ret.dtype)
            return ret
    elif len(axis) == 2:
        row_axis, col_axis = axis
        row_axis = normalize_axis_index(row_axis, nd)
        col_axis = normalize_axis_index(col_axis, nd)
        if row_axis == col_axis:
            raise ValueError('Duplicate axes given.')
        if ord == 2:
            ret = _multi_svd_norm(x, row_axis, col_axis, amax)
        elif ord == -2:
            ret = _multi_svd_norm(x, row_axis, col_axis, amin)
        elif ord == 1:
            if col_axis > row_axis:
                col_axis -= 1
            ret = add.reduce(abs(x), axis=row_axis).max(axis=col_axis)
        elif ord == inf:
            if row_axis > col_axis:
                row_axis -= 1
            ret = add.reduce(abs(x), axis=col_axis).max(axis=row_axis)
        elif ord == -1:
            if col_axis > row_axis:
                col_axis -= 1
            ret = add.reduce(abs(x), axis=row_axis).min(axis=col_axis)
        elif ord == -inf:
            if row_axis > col_axis:
                row_axis -= 1
            ret = add.reduce(abs(x), axis=col_axis).min(axis=row_axis)
        elif ord in [None, 'fro', 'f']:
            ret = sqrt(add.reduce((x.conj() * x).real, axis=axis))
        elif ord == 'nuc':
            ret = _multi_svd_norm(x, row_axis, col_axis, sum)
        else:
            raise ValueError("Invalid norm order for matrices.")
        if keepdims:
            ret_shape = list(x.shape)
            ret_shape[axis[0]] = 1
            ret_shape[axis[1]] = 1
            ret = ret.reshape(ret_shape)
        return ret
    else:
        raise ValueError("Improper number of dimensions to norm.")


# multi_dot

def _multidot_dispatcher(arrays, *, out=None):
    yield from arrays
    yield out


@array_function_dispatch(_multidot_dispatcher)
def multi_dot(arrays, *, out=None):
    """
    Compute the dot product of two or more arrays in a single function call,
    while automatically selecting the fastest evaluation order.

    `multi_dot` chains `numpy.dot` and uses optimal parenthesization
    of the matrices [1]_ [2]_. Depending on the shapes of the matrices,
    this can speed up the multiplication a lot.

    If the first argument is 1-D it is treated as a row vector.
    If the last argument is 1-D it is treated as a column vector.
    The other arguments must be 2-D.

    Think of `multi_dot` as::

        def multi_dot(arrays): return functools.reduce(np.dot, arrays)


    Parameters
    ----------
    arrays : sequence of array_like
        If the first argument is 1-D it is treated as row vector.
        If the last argument is 1-D it is treated as column vector.
        The other arguments must be 2-D.
    out : ndarray, optional
        Output argument. This must have the exact kind that would be returned
        if it was not used. In particular, it must have the right type, must be
        C-contiguous, and its dtype must be the dtype that would be returned
        for `dot(a, b)`. This is a performance feature. Therefore, if these
        conditions are not met, an exception is raised, instead of attempting
        to be flexible.

    Returns
    -------
    output : ndarray
        Returns the dot product of the supplied arrays.

    See Also
    --------
    numpy.dot : dot multiplication with two arguments.

    References
    ----------

    .. [1] Cormen, "Introduction to Algorithms", Chapter 15.2, p. 370-378
    .. [2] https://en.wikipedia.org/wiki/Matrix_chain_multiplication

    Examples
    --------
    `multi_dot` allows you to write::

    >>> import numpy as np
    >>> from numpy.linalg import multi_dot
    >>> # Prepare some data
    >>> A = np.random.random((10000, 100))
    >>> B = np.random.random((100, 1000))
    >>> C = np.random.random((1000, 5))
    >>> D = np.random.random((5, 333))
    >>> # the actual dot multiplication
    >>> _ = multi_dot([A, B, C, D])

    instead of::

    >>> _ = np.dot(np.dot(np.dot(A, B), C), D)
    >>> # or
    >>> _ = A.dot(B).dot(C).dot(D)

    Notes
    -----
    The cost for a matrix multiplication can be calculated with the
    following function::

        def cost(A, B):
            return A.shape[0] * A.shape[1] * B.shape[1]

    Assume we have three matrices
    :math:`A_{10x100}, B_{100x5}, C_{5x50}`.

    The costs for the two different parenthesizations are as follows::

        cost((AB)C) = 10*100*5 + 10*5*50   = 5000 + 2500   = 7500
        cost(A(BC)) = 10*100*50 + 100*5*50 = 50000 + 25000 = 75000

    """
    n = len(arrays)
    # optimization only makes sense for len(arrays) > 2
    if n < 2:
        raise ValueError("Expecting at least two arrays.")
    elif n == 2:
        return dot(arrays[0], arrays[1], out=out)

    arrays = [asanyarray(a) for a in arrays]

    # save original ndim to reshape the result array into the proper form later
    ndim_first, ndim_last = arrays[0].ndim, arrays[-1].ndim
    # Explicitly convert vectors to 2D arrays to keep the logic of the internal
    # _multi_dot_* functions as simple as possible.
    if arrays[0].ndim == 1:
        arrays[0] = atleast_2d(arrays[0])
    if arrays[-1].ndim == 1:
        arrays[-1] = atleast_2d(arrays[-1]).T
    _assert_2d(*arrays)

    # _multi_dot_three is much faster than _multi_dot_matrix_chain_order
    if n == 3:
        result = _multi_dot_three(arrays[0], arrays[1], arrays[2], out=out)
    else:
        order = _multi_dot_matrix_chain_order(arrays)
        result = _multi_dot(arrays, order, 0, n - 1, out=out)

    # return proper shape
    if ndim_first == 1 and ndim_last == 1:
        return result[0, 0]  # scalar
    elif ndim_first == 1 or ndim_last == 1:
        return result.ravel()  # 1-D
    else:
        return result


def _multi_dot_three(A, B, C, out=None):
    """
    Find the best order for three arrays and do the multiplication.

    For three arguments `_multi_dot_three` is approximately 15 times faster
    than `_multi_dot_matrix_chain_order`

    """
    a0, a1b0 = A.shape
    b1c0, c1 = C.shape
    # cost1 = cost((AB)C) = a0*a1b0*b1c0 + a0*b1c0*c1
    cost1 = a0 * b1c0 * (a1b0 + c1)
    # cost2 = cost(A(BC)) = a1b0*b1c0*c1 + a0*a1b0*c1
    cost2 = a1b0 * c1 * (a0 + b1c0)

    if cost1 < cost2:
        return dot(dot(A, B), C, out=out)
    else:
        return dot(A, dot(B, C), out=out)


def _multi_dot_matrix_chain_order(arrays, return_costs=False):
    """
    Return a np.array that encodes the optimal order of multiplications.

    The optimal order array is then used by `_multi_dot()` to do the
    multiplication.

    Also return the cost matrix if `return_costs` is `True`

    The implementation CLOSELY follows Cormen, "Introduction to Algorithms",
    Chapter 15.2, p. 370-378.  Note that Cormen uses 1-based indices.

        cost[i, j] = min([
            cost[prefix] + cost[suffix] + cost_mult(prefix, suffix)
            for k in range(i, j)])

    """
    n = len(arrays)
    # p stores the dimensions of the matrices
    # Example for p: A_{10x100}, B_{100x5}, C_{5x50} --> p = [10, 100, 5, 50]
    p = [a.shape[0] for a in arrays] + [arrays[-1].shape[1]]
    # m is a matrix of costs of the subproblems
    # m[i,j]: min number of scalar multiplications needed to compute A_{i..j}
    m = zeros((n, n), dtype=double)
    # s is the actual ordering
    # s[i, j] is the value of k at which we split the product A_i..A_j
    s = empty((n, n), dtype=intp)

    for l in range(1, n):
        for i in range(n - l):
            j = i + l
            m[i, j] = inf
            for k in range(i, j):
                q = m[i, k] + m[k+1, j] + p[i]*p[k+1]*p[j+1]
                if q < m[i, j]:
                    m[i, j] = q
                    s[i, j] = k  # Note that Cormen uses 1-based index

    return (s, m) if return_costs else s


def _multi_dot(arrays, order, i, j, out=None):
    """Actually do the multiplication with the given order."""
    if i == j:
        # the initial call with non-None out should never get here
        assert out is None

        return arrays[i]
    else:
        return dot(_multi_dot(arrays, order, i, order[i, j]),
                   _multi_dot(arrays, order, order[i, j] + 1, j),
                   out=out)


# diagonal

def _diagonal_dispatcher(x, /, *, offset=None):
    return (x,)


@array_function_dispatch(_diagonal_dispatcher)
def diagonal(x, /, *, offset=0):
    """
    Returns specified diagonals of a matrix (or a stack of matrices) ``x``.

    This function is Array API compatible, contrary to
    :py:func:`numpy.diagonal`, the matrix is assumed
    to be defined by the last two dimensions.

    Parameters
    ----------
    x : (...,M,N) array_like
        Input array having shape (..., M, N) and whose innermost two
        dimensions form MxN matrices.
    offset : int, optional
        Offset specifying the off-diagonal relative to the main diagonal,
        where::

            * offset = 0: the main diagonal.
            * offset > 0: off-diagonal above the main diagonal.
            * offset < 0: off-diagonal below the main diagonal.

    Returns
    -------
    out : (...,min(N,M)) ndarray
        An array containing the diagonals and whose shape is determined by
        removing the last two dimensions and appending a dimension equal to
        the size of the resulting diagonals. The returned array must have
        the same data type as ``x``.

    See Also
    --------
    numpy.diagonal

    Examples
    --------
    >>> a = np.arange(4).reshape(2, 2); a
    array([[0, 1],
           [2, 3]])
    >>> np.linalg.diagonal(a)
    array([0, 3])

    A 3-D example:

    >>> a = np.arange(8).reshape(2, 2, 2); a
    array([[[0, 1],
            [2, 3]],
           [[4, 5],
            [6, 7]]])
    >>> np.linalg.diagonal(a)
    array([[0, 3],
           [4, 7]])

    Diagonals adjacent to the main diagonal can be obtained by using the
    `offset` argument:

    >>> a = np.arange(9).reshape(3, 3)
    >>> a
    array([[0, 1, 2],
           [3, 4, 5],
           [6, 7, 8]])
    >>> np.linalg.diagonal(a, offset=1)  # First superdiagonal
    array([1, 5])
    >>> np.linalg.diagonal(a, offset=2)  # Second superdiagonal
    array([2])
    >>> np.linalg.diagonal(a, offset=-1)  # First subdiagonal
    array([3, 7])
    >>> np.linalg.diagonal(a, offset=-2)  # Second subdiagonal
    array([6])

    The anti-diagonal can be obtained by reversing the order of elements
    using either `numpy.flipud` or `numpy.fliplr`.

    >>> a = np.arange(9).reshape(3, 3)
    >>> a
    array([[0, 1, 2],
           [3, 4, 5],
           [6, 7, 8]])
    >>> np.linalg.diagonal(np.fliplr(a))  # Horizontal flip
    array([2, 4, 6])
    >>> np.linalg.diagonal(np.flipud(a))  # Vertical flip
    array([6, 4, 2])

    Note that the order in which the diagonal is retrieved varies depending
    on the flip function.

    """
    return _core_diagonal(x, offset, axis1=-2, axis2=-1)


# trace

def _trace_dispatcher(x, /, *, offset=None, dtype=None):
    return (x,)


@array_function_dispatch(_trace_dispatcher)
def trace(x, /, *, offset=0, dtype=None):
    """
    Returns the sum along the specified diagonals of a matrix
    (or a stack of matrices) ``x``.

    This function is Array API compatible, contrary to
    :py:func:`numpy.trace`.

    Parameters
    ----------
    x : (...,M,N) array_like
        Input array having shape (..., M, N) and whose innermost two
        dimensions form MxN matrices.
    offset : int, optional
        Offset specifying the off-diagonal relative to the main diagonal,
        where::

            * offset = 0: the main diagonal.
            * offset > 0: off-diagonal above the main diagonal.
            * offset < 0: off-diagonal below the main diagonal.

    dtype : dtype, optional
        Data type of the returned array.

    Returns
    -------
    out : ndarray
        An array containing the traces and whose shape is determined by
        removing the last two dimensions and storing the traces in the last
        array dimension. For example, if x has rank k and shape:
        (I, J, K, ..., L, M, N), then an output array has rank k-2 and shape:
        (I, J, K, ..., L) where::

            out[i, j, k, ..., l] = trace(a[i, j, k, ..., l, :, :])

        The returned array must have a data type as described by the dtype
        parameter above.

    See Also
    --------
    numpy.trace

    Examples
    --------
    >>> np.linalg.trace(np.eye(3))
    3.0
    >>> a = np.arange(8).reshape((2, 2, 2))
    >>> np.linalg.trace(a)
    array([3, 11])

    Trace is computed with the last two axes as the 2-d sub-arrays.
    This behavior differs from :py:func:`numpy.trace` which uses the first two
    axes by default.

    >>> a = np.arange(24).reshape((3, 2, 2, 2))
    >>> np.linalg.trace(a).shape
    (3, 2)

    Traces adjacent to the main diagonal can be obtained by using the
    `offset` argument:

    >>> a = np.arange(9).reshape((3, 3)); a
    array([[0, 1, 2],
           [3, 4, 5],
           [6, 7, 8]])
    >>> np.linalg.trace(a, offset=1)  # First superdiagonal
    6
    >>> np.linalg.trace(a, offset=2)  # Second superdiagonal
    2
    >>> np.linalg.trace(a, offset=-1)  # First subdiagonal
    10
    >>> np.linalg.trace(a, offset=-2)  # Second subdiagonal
    6

    """
    return _core_trace(x, offset, axis1=-2, axis2=-1, dtype=dtype)


# cross

def _cross_dispatcher(x1, x2, /, *, axis=None):
    return (x1, x2,)


@array_function_dispatch(_cross_dispatcher)
def cross(x1, x2, /, *, axis=-1):
    """
    Returns the cross product of 3-element vectors.

    If ``x1`` and/or ``x2`` are multi-dimensional arrays, then
    the cross-product of each pair of corresponding 3-element vectors
    is independently computed.

    This function is Array API compatible, contrary to
    :func:`numpy.cross`.

    Parameters
    ----------
    x1 : array_like
        The first input array.
    x2 : array_like
        The second input array. Must be compatible with ``x1`` for all
        non-compute axes. The size of the axis over which to compute
        the cross-product must be the same size as the respective axis
        in ``x1``.
    axis : int, optional
        The axis (dimension) of ``x1`` and ``x2`` containing the vectors for
        which to compute the cross-product. Default: ``-1``.

    Returns
    -------
    out : ndarray
        An array containing the cross products.

    See Also
    --------
    numpy.cross

    Examples
    --------
    Vector cross-product.

    >>> x = np.array([1, 2, 3])
    >>> y = np.array([4, 5, 6])
    >>> np.linalg.cross(x, y)
    array([-3,  6, -3])

    Multiple vector cross-products. Note that the direction of the cross
    product vector is defined by the *right-hand rule*.

    >>> x = np.array([[1,2,3], [4,5,6]])
    >>> y = np.array([[4,5,6], [1,2,3]])
    >>> np.linalg.cross(x, y)
    array([[-3,  6, -3],
           [ 3, -6,  3]])

    >>> x = np.array([[1, 2], [3, 4], [5, 6]])
    >>> y = np.array([[4, 5], [6, 1], [2, 3]])
    >>> np.linalg.cross(x, y, axis=0)
    array([[-24,  6],
           [ 18, 24],
           [-6,  -18]])

    """
    x1 = asanyarray(x1)
    x2 = asanyarray(x2)

    if x1.shape[axis] != 3 or x2.shape[axis] != 3:
        raise ValueError(
            "Both input arrays must be (arrays of) 3-dimensional vectors, "
            f"but they are {x1.shape[axis]} and {x2.shape[axis]} "
            "dimensional instead."
        )

    return _core_cross(x1, x2, axis=axis)


# matmul

def _matmul_dispatcher(x1, x2, /):
    return (x1, x2)


@array_function_dispatch(_matmul_dispatcher)
def matmul(x1, x2, /):
    """
    Computes the matrix product.

    This function is Array API compatible, contrary to
    :func:`numpy.matmul`.

    Parameters
    ----------
    x1 : array_like
        The first input array.
    x2 : array_like
        The second input array.

    Returns
    -------
    out : ndarray
        The matrix product of the inputs.
        This is a scalar only when both ``x1``, ``x2`` are 1-d vectors.

    Raises
    ------
    ValueError
        If the last dimension of ``x1`` is not the same size as
        the second-to-last dimension of ``x2``.

        If a scalar value is passed in.

    See Also
    --------
    numpy.matmul

    Examples
    --------
    For 2-D arrays it is the matrix product:

    >>> a = np.array([[1, 0],
    ...               [0, 1]])
    >>> b = np.array([[4, 1],
    ...               [2, 2]])
    >>> np.linalg.matmul(a, b)
    array([[4, 1],
           [2, 2]])

    For 2-D mixed with 1-D, the result is the usual.

    >>> a = np.array([[1, 0],
    ...               [0, 1]])
    >>> b = np.array([1, 2])
    >>> np.linalg.matmul(a, b)
    array([1, 2])
    >>> np.linalg.matmul(b, a)
    array([1, 2])


    Broadcasting is conventional for stacks of arrays

    >>> a = np.arange(2 * 2 * 4).reshape((2, 2, 4))
    >>> b = np.arange(2 * 2 * 4).reshape((2, 4, 2))
    >>> np.linalg.matmul(a,b).shape
    (2, 2, 2)
    >>> np.linalg.matmul(a, b)[0, 1, 1]
    98
    >>> sum(a[0, 1, :] * b[0 , :, 1])
    98

    Vector, vector returns the scalar inner product, but neither argument
    is complex-conjugated:

    >>> np.linalg.matmul([2j, 3j], [2j, 3j])
    (-13+0j)

    Scalar multiplication raises an error.

    >>> np.linalg.matmul([1,2], 3)
    Traceback (most recent call last):
    ...
    ValueError: matmul: Input operand 1 does not have enough dimensions ...

    """
    return _core_matmul(x1, x2)


# tensordot

def _tensordot_dispatcher(x1, x2, /, *, axes=None):
    return (x1, x2)


@array_function_dispatch(_tensordot_dispatcher)
def tensordot(x1, x2, /, *, axes=2):
    return _core_tensordot(x1, x2, axes=axes)


tensordot.__doc__ = _core_tensordot.__doc__


# matrix_transpose

def _matrix_transpose_dispatcher(x):
    return (x,)

@array_function_dispatch(_matrix_transpose_dispatcher)
def matrix_transpose(x, /):
    return _core_matrix_transpose(x)


matrix_transpose.__doc__ = _core_matrix_transpose.__doc__


# matrix_norm

def _matrix_norm_dispatcher(x, /, *, keepdims=None, ord=None):
    return (x,)

@array_function_dispatch(_matrix_norm_dispatcher)
def matrix_norm(x, /, *, keepdims=False, ord="fro"):
    """
    Computes the matrix norm of a matrix (or a stack of matrices) ``x``.

    This function is Array API compatible.

    Parameters
    ----------
    x : array_like
        Input array having shape (..., M, N) and whose two innermost
        dimensions form ``MxN`` matrices.
    keepdims : bool, optional
        If this is set to True, the axes which are normed over are left in
        the result as dimensions with size one. Default: False.
    ord : {1, -1, 2, -2, inf, -inf, 'fro', 'nuc'}, optional
        The order of the norm. For details see the table under ``Notes``
        in `numpy.linalg.norm`.

    See Also
    --------
    numpy.linalg.norm : Generic norm function

    Examples
    --------
    >>> from numpy import linalg as LA
    >>> a = np.arange(9) - 4
    >>> a
    array([-4, -3, -2, ...,  2,  3,  4])
    >>> b = a.reshape((3, 3))
    >>> b
    array([[-4, -3, -2],
           [-1,  0,  1],
           [ 2,  3,  4]])

    >>> LA.matrix_norm(b)
    7.745966692414834
    >>> LA.matrix_norm(b, ord='fro')
    7.745966692414834
    >>> LA.matrix_norm(b, ord=np.inf)
    9.0
    >>> LA.matrix_norm(b, ord=-np.inf)
    2.0

    >>> LA.matrix_norm(b, ord=1)
    7.0
    >>> LA.matrix_norm(b, ord=-1)
    6.0
    >>> LA.matrix_norm(b, ord=2)
    7.3484692283495345
    >>> LA.matrix_norm(b, ord=-2)
    1.8570331885190563e-016 # may vary

    """
    x = asanyarray(x)
    return norm(x, axis=(-2, -1), keepdims=keepdims, ord=ord)


# vector_norm

def _vector_norm_dispatcher(x, /, *, axis=None, keepdims=None, ord=None):
    return (x,)

@array_function_dispatch(_vector_norm_dispatcher)
def vector_norm(x, /, *, axis=None, keepdims=False, ord=2):
    """
    Computes the vector norm of a vector (or batch of vectors) ``x``.

    This function is Array API compatible.

    Parameters
    ----------
    x : array_like
        Input array.
    axis : {None, int, 2-tuple of ints}, optional
        If an integer, ``axis`` specifies the axis (dimension) along which
        to compute vector norms. If an n-tuple, ``axis`` specifies the axes
        (dimensions) along which to compute batched vector norms. If ``None``,
        the vector norm must be computed over all array values (i.e.,
        equivalent to computing the vector norm of a flattened array).
        Default: ``None``.
    keepdims : bool, optional
        If this is set to True, the axes which are normed over are left in
        the result as dimensions with size one. Default: False.
    ord : {int, float, inf, -inf}, optional
        The order of the norm. For details see the table under ``Notes``
        in `numpy.linalg.norm`.

    See Also
    --------
    numpy.linalg.norm : Generic norm function

    Examples
    --------
    >>> from numpy import linalg as LA
    >>> a = np.arange(9) + 1
    >>> a
    array([1, 2, 3, 4, 5, 6, 7, 8, 9])
    >>> b = a.reshape((3, 3))
    >>> b
    array([[1, 2, 3],
           [4, 5, 6],
           [7, 8, 9]])

    >>> LA.vector_norm(b)
    16.881943016134134
    >>> LA.vector_norm(b, ord=np.inf)
    9.0
    >>> LA.vector_norm(b, ord=-np.inf)
    1.0

    >>> LA.vector_norm(b, ord=0)
    9.0
    >>> LA.vector_norm(b, ord=1)
    45.0
    >>> LA.vector_norm(b, ord=-1)
    0.3534857623790153
    >>> LA.vector_norm(b, ord=2)
    16.881943016134134
    >>> LA.vector_norm(b, ord=-2)
    0.8058837395885292

    """
    x = asanyarray(x)
    shape = list(x.shape)
    if axis is None:
        # Note: np.linalg.norm() doesn't handle 0-D arrays
        x = x.ravel()
        _axis = 0
    elif isinstance(axis, tuple):
        # Note: The axis argument supports any number of axes, whereas
        # np.linalg.norm() only supports a single axis for vector norm.
        normalized_axis = normalize_axis_tuple(axis, x.ndim)
        rest = tuple(i for i in range(x.ndim) if i not in normalized_axis)
        newshape = axis + rest
        x = _core_transpose(x, newshape).reshape(
            (
                prod([x.shape[i] for i in axis], dtype=int),
                *[x.shape[i] for i in rest]
            )
        )
        _axis = 0
    else:
        _axis = axis

    res = norm(x, axis=_axis, ord=ord)

    if keepdims:
        # We can't reuse np.linalg.norm(keepdims) because of the reshape hacks
        # above to avoid matrix norm logic.
        _axis = normalize_axis_tuple(
            range(len(shape)) if axis is None else axis, len(shape)
        )
        for i in _axis:
            shape[i] = 1
        res = res.reshape(tuple(shape))

    return res


# vecdot

def _vecdot_dispatcher(x1, x2, /, *, axis=None):
    return (x1, x2)

@array_function_dispatch(_vecdot_dispatcher)
def vecdot(x1, x2, /, *, axis=-1):
    """
    Computes the vector dot product.

    This function is restricted to arguments compatible with the Array API,
    contrary to :func:`numpy.vecdot`.

    Let :math:`\\mathbf{a}` be a vector in ``x1`` and :math:`\\mathbf{b}` be
    a corresponding vector in ``x2``. The dot product is defined as:

    .. math::
       \\mathbf{a} \\cdot \\mathbf{b} = \\sum_{i=0}^{n-1} \\overline{a_i}b_i

    over the dimension specified by ``axis`` and where :math:`\\overline{a_i}`
    denotes the complex conjugate if :math:`a_i` is complex and the identity
    otherwise.

    Parameters
    ----------
    x1 : array_like
        First input array.
    x2 : array_like
        Second input array.
    axis : int, optional
        Axis over which to compute the dot product. Default: ``-1``.

    Returns
    -------
    output : ndarray
        The vector dot product of the input.

    See Also
    --------
    numpy.vecdot

    Examples
    --------
    Get the projected size along a given normal for an array of vectors.

    >>> v = np.array([[0., 5., 0.], [0., 0., 10.], [0., 6., 8.]])
    >>> n = np.array([0., 0.6, 0.8])
    >>> np.linalg.vecdot(v, n)
    array([ 3.,  8., 10.])

    """
    return _core_vecdot(x1, x2, axis=axis)
```
