## Supplementary software v0.2.1 for "Virtual control arms for paediatric myopia trials: external validation of axial-elongation models": _linalg.pyi

```
from collections.abc import Iterable
from typing import (
    Literal as L,
    overload,
    TypeAlias,
    TypeVar,
    Any,
    SupportsIndex,
    SupportsInt,
    NamedTuple,
)

import numpy as np
from numpy import (
    # re-exports
    vecdot,

    # other
    floating,
    complexfloating,
    signedinteger,
    unsignedinteger,
    timedelta64,
    object_,
    int32,
    float64,
    complex128,
)
from numpy.linalg import LinAlgError
from numpy._core.fromnumeric import matrix_transpose
from numpy._core.numeric import tensordot
from numpy._typing import (
    NDArray,
    ArrayLike,
    DTypeLike,
    _ArrayLikeUnknown,
    _ArrayLikeBool_co,
    _ArrayLikeInt_co,
    _ArrayLikeUInt_co,
    _ArrayLikeFloat_co,
    _ArrayLikeComplex_co,
    _ArrayLikeTD64_co,
    _ArrayLikeObject_co,
)

__all__ = [
    "matrix_power",
    "solve",
    "tensorsolve",
    "tensorinv",
    "inv",
    "cholesky",
    "eigvals",
    "eigvalsh",
    "pinv",
    "slogdet",
    "det",
    "svd",
    "svdvals",
    "eig",
    "eigh",
    "lstsq",
    "norm",
    "qr",
    "cond",
    "matrix_rank",
    "LinAlgError",
    "multi_dot",
    "trace",
    "diagonal",
    "cross",
    "outer",
    "tensordot",
    "matmul",
    "matrix_transpose",
    "matrix_norm",
    "vector_norm",
    "vecdot",
]

_ArrayType = TypeVar("_ArrayType", bound=NDArray[Any])

_ModeKind: TypeAlias = L["reduced", "complete", "r", "raw"]

###

fortran_int = np.intc

class EigResult(NamedTuple):
    eigenvalues: NDArray[Any]
    eigenvectors: NDArray[Any]

class EighResult(NamedTuple):
    eigenvalues: NDArray[Any]
    eigenvectors: NDArray[Any]

class QRResult(NamedTuple):
    Q: NDArray[Any]
    R: NDArray[Any]

class SlogdetResult(NamedTuple):
    # TODO: `sign` and `logabsdet` are scalars for input 2D arrays and
    # a `(x.ndim - 2)`` dimensionl arrays otherwise
    sign: Any
    logabsdet: Any

class SVDResult(NamedTuple):
    U: NDArray[Any]
    S: NDArray[Any]
    Vh: NDArray[Any]

@overload
def tensorsolve(
    a: _ArrayLikeInt_co,
    b: _ArrayLikeInt_co,
    axes: None | Iterable[int] =...,
) -> NDArray[float64]: ...
@overload
def tensorsolve(
    a: _ArrayLikeFloat_co,
    b: _ArrayLikeFloat_co,
    axes: None | Iterable[int] =...,
) -> NDArray[floating[Any]]: ...
@overload
def tensorsolve(
    a: _ArrayLikeComplex_co,
    b: _ArrayLikeComplex_co,
    axes: None | Iterable[int] =...,
) -> NDArray[complexfloating[Any, Any]]: ...

@overload
def solve(
    a: _ArrayLikeInt_co,
    b: _ArrayLikeInt_co,
) -> NDArray[float64]: ...
@overload
def solve(
    a: _ArrayLikeFloat_co,
    b: _ArrayLikeFloat_co,
) -> NDArray[floating[Any]]: ...
@overload
def solve(
    a: _ArrayLikeComplex_co,
    b: _ArrayLikeComplex_co,
) -> NDArray[complexfloating[Any, Any]]: ...

@overload
def tensorinv(
    a: _ArrayLikeInt_co,
    ind: int = ...,
) -> NDArray[float64]: ...
@overload
def tensorinv(
    a: _ArrayLikeFloat_co,
    ind: int = ...,
) -> NDArray[floating[Any]]: ...
@overload
def tensorinv(
    a: _ArrayLikeComplex_co,
    ind: int = ...,
) -> NDArray[complexfloating[Any, Any]]: ...

@overload
def inv(a: _ArrayLikeInt_co) -> NDArray[float64]: ...
@overload
def inv(a: _ArrayLikeFloat_co) -> NDArray[floating[Any]]: ...
@overload
def inv(a: _ArrayLikeComplex_co) -> NDArray[complexfloating[Any, Any]]: ...

# TODO: The supported input and output dtypes are dependent on the value of `n`.
# For example: `n < 0` always casts integer types to float64
def matrix_power(
    a: _ArrayLikeComplex_co | _ArrayLikeObject_co,
    n: SupportsIndex,
) -> NDArray[Any]: ...

@overload
def cholesky(a: _ArrayLikeInt_co, /, *, upper: bool = False) -> NDArray[float64]: ...
@overload
def cholesky(a: _ArrayLikeFloat_co, /, *, upper: bool = False) -> NDArray[floating[Any]]: ...
@overload
def cholesky(a: _ArrayLikeComplex_co, /, *, upper: bool = False) -> NDArray[complexfloating[Any, Any]]: ...

@overload
def outer(x1: _ArrayLikeUnknown, x2: _ArrayLikeUnknown) -> NDArray[Any]: ...
@overload
def outer(x1: _ArrayLikeBool_co, x2: _ArrayLikeBool_co) -> NDArray[np.bool]: ...
@overload
def outer(x1: _ArrayLikeUInt_co, x2: _ArrayLikeUInt_co) -> NDArray[unsignedinteger[Any]]: ...
@overload
def outer(x1: _ArrayLikeInt_co, x2: _ArrayLikeInt_co) -> NDArray[signedinteger[Any]]: ...
@overload
def outer(x1: _ArrayLikeFloat_co, x2: _ArrayLikeFloat_co) -> NDArray[floating[Any]]: ...
@overload
def outer(
    x1: _ArrayLikeComplex_co,
    x2: _ArrayLikeComplex_co,
) -> NDArray[complexfloating[Any, Any]]: ...
@overload
def outer(
    x1: _ArrayLikeTD64_co,
    x2: _ArrayLikeTD64_co,
    out: None = ...,
) -> NDArray[timedelta64]: ...
@overload
def outer(x1: _ArrayLikeObject_co, x2: _ArrayLikeObject_co) -> NDArray[object_]: ...
@overload
def outer(
    x1: _ArrayLikeComplex_co | _ArrayLikeTD64_co | _ArrayLikeObject_co,
    x2: _ArrayLikeComplex_co | _ArrayLikeTD64_co | _ArrayLikeObject_co,
) -> _ArrayType: ...

@overload
def qr(a: _ArrayLikeInt_co, mode: _ModeKind = ...) -> QRResult: ...
@overload
def qr(a: _ArrayLikeFloat_co, mode: _ModeKind = ...) -> QRResult: ...
@overload
def qr(a: _ArrayLikeComplex_co, mode: _ModeKind = ...) -> QRResult: ...

@overload
def eigvals(a: _ArrayLikeInt_co) -> NDArray[float64] | NDArray[complex128]: ...
@overload
def eigvals(a: _ArrayLikeFloat_co) -> NDArray[floating[Any]] | NDArray[complexfloating[Any, Any]]: ...
@overload
def eigvals(a: _ArrayLikeComplex_co) -> NDArray[complexfloating[Any, Any]]: ...

@overload
def eigvalsh(a: _ArrayLikeInt_co, UPLO: L["L", "U", "l", "u"] = ...) -> NDArray[float64]: ...
@overload
def eigvalsh(a: _ArrayLikeComplex_co, UPLO: L["L", "U", "l", "u"] = ...) -> NDArray[floating[Any]]: ...

@overload
def eig(a: _ArrayLikeInt_co) -> EigResult: ...
@overload
def eig(a: _ArrayLikeFloat_co) -> EigResult: ...
@overload
def eig(a: _ArrayLikeComplex_co) -> EigResult: ...

@overload
def eigh(
    a: _ArrayLikeInt_co,
    UPLO: L["L", "U", "l", "u"] = ...,
) -> EighResult: ...
@overload
def eigh(
    a: _ArrayLikeFloat_co,
    UPLO: L["L", "U", "l", "u"] = ...,
) -> EighResult: ...
@overload
def eigh(
    a: _ArrayLikeComplex_co,
    UPLO: L["L", "U", "l", "u"] = ...,
) -> EighResult: ...

@overload
def svd(
    a: _ArrayLikeInt_co,
    full_matrices: bool = ...,
    compute_uv: L[True] = ...,
    hermitian: bool = ...,
) -> SVDResult: ...
@overload
def svd(
    a: _ArrayLikeFloat_co,
    full_matrices: bool = ...,
    compute_uv: L[True] = ...,
    hermitian: bool = ...,
) -> SVDResult: ...
@overload
def svd(
    a: _ArrayLikeComplex_co,
    full_matrices: bool = ...,
    compute_uv: L[True] = ...,
    hermitian: bool = ...,
) -> SVDResult: ...
@overload
def svd(
    a: _ArrayLikeInt_co,
    full_matrices: bool = ...,
    compute_uv: L[False] = ...,
    hermitian: bool = ...,
) -> NDArray[float64]: ...
@overload
def svd(
    a: _ArrayLikeComplex_co,
    full_matrices: bool = ...,
    compute_uv: L[False] = ...,
    hermitian: bool = ...,
) -> NDArray[floating[Any]]: ...

def svdvals(
    x: _ArrayLikeInt_co | _ArrayLikeFloat_co | _ArrayLikeComplex_co
) -> NDArray[floating[Any]]: ...

# TODO: Returns a scalar for 2D arrays and
# a `(x.ndim - 2)`` dimensionl array otherwise
def cond(x: _ArrayLikeComplex_co, p: None | float | L["fro", "nuc"] = ...) -> Any: ...

# TODO: Returns `int` for <2D arrays and `intp` otherwise
def matrix_rank(
    A: _ArrayLikeComplex_co,
    tol: None | _ArrayLikeFloat_co = ...,
    hermitian: bool = ...,
    *,
    rtol: None | _ArrayLikeFloat_co = ...,
) -> Any: ...

@overload
def pinv(
    a: _ArrayLikeInt_co,
    rcond: _ArrayLikeFloat_co = ...,
    hermitian: bool = ...,
) -> NDArray[float64]: ...
@overload
def pinv(
    a: _ArrayLikeFloat_co,
    rcond: _ArrayLikeFloat_co = ...,
    hermitian: bool = ...,
) -> NDArray[floating[Any]]: ...
@overload
def pinv(
    a: _ArrayLikeComplex_co,
    rcond: _ArrayLikeFloat_co = ...,
    hermitian: bool = ...,
) -> NDArray[complexfloating[Any, Any]]: ...

# TODO: Returns a 2-tuple of scalars for 2D arrays and
# a 2-tuple of `(a.ndim - 2)`` dimensionl arrays otherwise
def slogdet(a: _ArrayLikeComplex_co) -> SlogdetResult: ...

# TODO: Returns a 2-tuple of scalars for 2D arrays and
# a 2-tuple of `(a.ndim - 2)`` dimensionl arrays otherwise
def det(a: _ArrayLikeComplex_co) -> Any: ...

@overload
def lstsq(a: _ArrayLikeInt_co, b: _ArrayLikeInt_co, rcond: None | float = ...) -> tuple[
    NDArray[float64],
    NDArray[float64],
    int32,
    NDArray[float64],
]: ...
@overload
def lstsq(a: _ArrayLikeFloat_co, b: _ArrayLikeFloat_co, rcond: None | float = ...) -> tuple[
    NDArray[floating[Any]],
    NDArray[floating[Any]],
    int32,
    NDArray[floating[Any]],
]: ...
@overload
def lstsq(a: _ArrayLikeComplex_co, b: _ArrayLikeComplex_co, rcond: None | float = ...) -> tuple[
    NDArray[complexfloating[Any, Any]],
    NDArray[floating[Any]],
    int32,
    NDArray[floating[Any]],
]: ...

@overload
def norm(
    x: ArrayLike,
    ord: None | float | L["fro", "nuc"] = ...,
    axis: None = ...,
    keepdims: bool = ...,
) -> floating[Any]: ...
@overload
def norm(
    x: ArrayLike,
    ord: None | float | L["fro", "nuc"] = ...,
    axis: SupportsInt | SupportsIndex | tuple[int, ...] = ...,
    keepdims: bool = ...,
) -> Any: ...

@overload
def matrix_norm(
    x: ArrayLike,
    /,
    *,
    ord: None | float | L["fro", "nuc"] = ...,
    keepdims: bool = ...,
) -> floating[Any]: ...
@overload
def matrix_norm(
    x: ArrayLike,
    /,
    *,
    ord: None | float | L["fro", "nuc"] = ...,
    keepdims: bool = ...,
) -> Any: ...

@overload
def vector_norm(
    x: ArrayLike,
    /,
    *,
    axis: None = ...,
    ord: None | float = ...,
    keepdims: bool = ...,
) -> floating[Any]: ...
@overload
def vector_norm(
    x: ArrayLike,
    /,
    *,
    axis: SupportsInt | SupportsIndex | tuple[int, ...] = ...,
    ord: None | float = ...,
    keepdims: bool = ...,
) -> Any: ...

# TODO: Returns a scalar or array
def multi_dot(
    arrays: Iterable[_ArrayLikeComplex_co | _ArrayLikeObject_co | _ArrayLikeTD64_co],
    *,
    out: None | NDArray[Any] = ...,
) -> Any: ...

def diagonal(
    x: ArrayLike,  # >= 2D array
    /,
    *,
    offset: SupportsIndex = ...,
) -> NDArray[Any]: ...

def trace(
    x: ArrayLike,  # >= 2D array
    /,
    *,
    offset: SupportsIndex = ...,
    dtype: DTypeLike = ...,
) -> Any: ...

@overload
def cross(
    x1: _ArrayLikeUInt_co,
    x2: _ArrayLikeUInt_co,
    /,
    *,
    axis: int = ...,
) -> NDArray[unsignedinteger[Any]]: ...
@overload
def cross(
    x1: _ArrayLikeInt_co,
    x2: _ArrayLikeInt_co,
    /,
    *,
    axis: int = ...,
) -> NDArray[signedinteger[Any]]: ...
@overload
def cross(
    x1: _ArrayLikeFloat_co,
    x2: _ArrayLikeFloat_co,
    /,
    *,
    axis: int = ...,
) -> NDArray[floating[Any]]: ...
@overload
def cross(
    x1: _ArrayLikeComplex_co,
    x2: _ArrayLikeComplex_co,
    /,
    *,
    axis: int = ...,
) -> NDArray[complexfloating[Any, Any]]: ...

@overload
def matmul(
    x1: _ArrayLikeInt_co,
    x2: _ArrayLikeInt_co,
) -> NDArray[signedinteger[Any]]: ...
@overload
def matmul(
    x1: _ArrayLikeUInt_co,
    x2: _ArrayLikeUInt_co,
) -> NDArray[unsignedinteger[Any]]: ...
@overload
def matmul(
    x1: _ArrayLikeFloat_co,
    x2: _ArrayLikeFloat_co,
) -> NDArray[floating[Any]]: ...
@overload
def matmul(
    x1: _ArrayLikeComplex_co,
    x2: _ArrayLikeComplex_co,
) -> NDArray[complexfloating[Any, Any]]: ...
```
