## Supplementary software v0.2.1 for "Virtual control arms for paediatric myopia trials: external validation of axial-elongation models": _umath_linalg.pyi

```
from typing import Final
from typing import Literal as L

import numpy as np
from numpy._typing._ufunc import _GUFunc_Nin2_Nout1

__version__: Final[str] = ...
_ilp64: Final[bool] = ...

###
# 1 -> 1

# (m,m) -> ()
det: Final[np.ufunc] = ...
# (m,m) -> (m)
cholesky_lo: Final[np.ufunc] = ...
cholesky_up: Final[np.ufunc] = ...
eigvals: Final[np.ufunc] = ...
eigvalsh_lo: Final[np.ufunc] = ...
eigvalsh_up: Final[np.ufunc] = ...
# (m,m) -> (m,m)
inv: Final[np.ufunc] = ...
# (m,n) -> (p)
qr_r_raw: Final[np.ufunc] = ...
svd: Final[np.ufunc] = ...

###
# 1 -> 2

# (m,m) -> (), ()
slogdet: Final[np.ufunc] = ...
# (m,m) -> (m), (m,m)
eig: Final[np.ufunc] = ...
eigh_lo: Final[np.ufunc] = ...
eigh_up: Final[np.ufunc] = ...

###
# 2 -> 1

# (m,n), (n) -> (m,m)
qr_complete: Final[_GUFunc_Nin2_Nout1[L["qr_complete"], L[2], None, L["(m,n),(n)->(m,m)"]]] = ...
# (m,n), (k) -> (m,k)
qr_reduced: Final[_GUFunc_Nin2_Nout1[L["qr_reduced"], L[2], None, L["(m,n),(k)->(m,k)"]]] = ...
# (m,m), (m,n) -> (m,n)
solve: Final[_GUFunc_Nin2_Nout1[L["solve"], L[4], None, L["(m,m),(m,n)->(m,n)"]]] = ...
# (m,m), (m) -> (m)
solve1: Final[_GUFunc_Nin2_Nout1[L["solve1"], L[4], None, L["(m,m),(m)->(m)"]]] = ...

###
# 1 -> 3

# (m,n) -> (m,m), (p), (n,n)
svd_f: Final[np.ufunc] = ...
# (m,n) -> (m,p), (p), (p,n)
svd_s: Final[np.ufunc] = ...

###
# 3 -> 4

# (m,n), (m,k), () -> (n,k), (k), (), (p)
lstsq: Final[np.ufunc] = ...
```
