## Supplementary software v0.2.1 for "Virtual control arms for paediatric myopia trials: external validation of axial-elongation models": lapack_lite.pyi

```
from typing import Any, Final, TypedDict, type_check_only

import numpy as np
from numpy._typing import NDArray

from ._linalg import fortran_int

###

@type_check_only
class _GELSD(TypedDict):
    m: int
    n: int
    nrhs: int
    lda: int
    ldb: int
    rank: int
    lwork: int
    info: int

@type_check_only
class _DGELSD(_GELSD):
    dgelsd_: int
    rcond: float

@type_check_only
class _ZGELSD(_GELSD):
    zgelsd_: int

@type_check_only
class _GEQRF(TypedDict):
    m: int
    n: int
    lda: int
    lwork: int
    info: int

@type_check_only
class _DGEQRF(_GEQRF):
    dgeqrf_: int

@type_check_only
class _ZGEQRF(_GEQRF):
    zgeqrf_: int

@type_check_only
class _DORGQR(TypedDict):
    dorgqr_: int
    info: int

@type_check_only
class _ZUNGQR(TypedDict):
    zungqr_: int
    info: int

###

_ilp64: Final[bool] = ...

def dgelsd(
    m: int,
    n: int,
    nrhs: int,
    a: NDArray[np.float64],
    lda: int,
    b: NDArray[np.float64],
    ldb: int,
    s: NDArray[np.float64],
    rcond: float,
    rank: int,
    work: NDArray[np.float64],
    lwork: int,
    iwork: NDArray[fortran_int],
    info: int,
) -> _DGELSD: ...
def zgelsd(
    m: int,
    n: int,
    nrhs: int,
    a: NDArray[np.complex128],
    lda: int,
    b: NDArray[np.complex128],
    ldb: int,
    s: NDArray[np.float64],
    rcond: float,
    rank: int,
    work: NDArray[np.complex128],
    lwork: int,
    rwork: NDArray[np.float64],
    iwork: NDArray[fortran_int],
    info: int,
) -> _ZGELSD: ...

#
def dgeqrf(
    m: int,
    n: int,
    a: NDArray[np.float64],  # in/out, shape: (lda, n)
    lda: int,
    tau: NDArray[np.float64],  # out, shape: (min(m, n),)
    work: NDArray[np.float64],  # out, shape: (max(1, lwork),)
    lwork: int,
    info: int,  # out
) -> _DGEQRF: ...
def zgeqrf(
    m: int,
    n: int,
    a: NDArray[np.complex128],  # in/out, shape: (lda, n)
    lda: int,
    tau: NDArray[np.complex128],  # out, shape: (min(m, n),)
    work: NDArray[np.complex128],  # out, shape: (max(1, lwork),)
    lwork: int,
    info: int,  # out
) -> _ZGEQRF: ...

#
def dorgqr(
    m: int,  # >=0
    n: int,  # m >= n >= 0
    k: int,  # n >= k >= 0
    a: NDArray[np.float64],  # in/out, shape: (lda, n)
    lda: int,  # >= max(1, m)
    tau: NDArray[np.float64],  # in, shape: (k,)
    work: NDArray[np.float64],  # out, shape: (max(1, lwork),)
    lwork: int,
    info: int,  # out
) -> _DORGQR: ...
def zungqr(
    m: int,
    n: int,
    k: int,
    a: NDArray[np.complex128],
    lda: int,
    tau: NDArray[np.complex128],
    work: NDArray[np.complex128],
    lwork: int,
    info: int,
) -> _ZUNGQR: ...

#
def xerbla(srname: object, info: int) -> None: ...
```
