## Supplementary software v0.2.1 for "Virtual control arms for paediatric myopia trials: external validation of axial-elongation models": linalg.py

```
def __getattr__(attr_name):
    import warnings
    from numpy.linalg import _linalg
    ret = getattr(_linalg, attr_name, None)
    if ret is None:
        raise AttributeError(
            f"module 'numpy.linalg.linalg' has no attribute {attr_name}")
    warnings.warn(
        "The numpy.linalg.linalg has been made private and renamed to "
        "numpy.linalg._linalg. All public functions exported by it are "
        f"available from numpy.linalg. Please use numpy.linalg.{attr_name} "
        "instead.",
        DeprecationWarning,
        stacklevel=3
    )
    return ret
```
