## Supplementary software v0.2.1 for "Virtual control arms for paediatric myopia trials: external validation of axial-elongation models": linalg.pyi

```
from ._linalg import (
    LinAlgError,
    cholesky,
    cond,
    cross,
    det,
    diagonal,
    eig,
    eigh,
    eigvals,
    eigvalsh,
    inv,
    lstsq,
    matmul,
    matrix_norm,
    matrix_power,
    matrix_rank,
    matrix_transpose,
    multi_dot,
    norm,
    outer,
    pinv,
    qr,
    slogdet,
    solve,
    svd,
    svdvals,
    tensordot,
    tensorinv,
    tensorsolve,
    trace,
    vecdot,
    vector_norm,
)

__all__ = [
    "LinAlgError",
    "cholesky",
    "cond",
    "cross",
    "det",
    "diagonal",
    "eig",
    "eigh",
    "eigvals",
    "eigvalsh",
    "inv",
    "lstsq",
    "matmul",
    "matrix_norm",
    "matrix_power",
    "matrix_rank",
    "matrix_transpose",
    "multi_dot",
    "norm",
    "outer",
    "pinv",
    "qr",
    "slogdet",
    "solve",
    "svd",
    "svdvals",
    "tensordot",
    "tensorinv",
    "tensorsolve",
    "trace",
    "vecdot",
    "vector_norm",
]
```
