## Supplementary software v0.2.1 for "Virtual control arms for paediatric myopia trials: external validation of axial-elongation models": __init__.py

```
"""
=============
Masked Arrays
=============

Arrays sometimes contain invalid or missing data.  When doing operations
on such arrays, we wish to suppress invalid values, which is the purpose masked
arrays fulfill (an example of typical use is given below).

For example, examine the following array:

>>> x = np.array([2, 1, 3, np.nan, 5, 2, 3, np.nan])

When we try to calculate the mean of the data, the result is undetermined:

>>> np.mean(x)
nan

The mean is calculated using roughly ``np.sum(x)/len(x)``, but since
any number added to ``NaN`` [1]_ produces ``NaN``, this doesn't work.  Enter
masked arrays:

>>> m = np.ma.masked_array(x, np.isnan(x))
>>> m
masked_array(data=[2.0, 1.0, 3.0, --, 5.0, 2.0, 3.0, --],
             mask=[False, False, False, True, False, False, False, True],
      fill_value=1e+20)

Here, we construct a masked array that suppress all ``NaN`` values.  We
may now proceed to calculate the mean of the other values:

>>> np.mean(m)
2.6666666666666665

.. [1] Not-a-Number, a floating point value that is the result of an
       invalid operation.

.. moduleauthor:: Pierre Gerard-Marchant
.. moduleauthor:: Jarrod Millman

"""
from . import core
from .core import *

from . import extras
from .extras import *

__all__ = ['core', 'extras']
__all__ += core.__all__
__all__ += extras.__all__

from numpy._pytesttester import PytestTester
test = PytestTester(__name__)
del PytestTester
```
