## Supplementary software v0.2.1 for "Virtual control arms for paediatric myopia trials: external validation of axial-elongation models": __init__.pyi

```
from . import core, extras
from .core import (
    MAError,
    MaskError,
    MaskType,
    MaskedArray,
    abs,
    absolute,
    add,
    all,
    allclose,
    allequal,
    alltrue,
    amax,
    amin,
    angle,
    anom,
    anomalies,
    any,
    append,
    arange,
    arccos,
    arccosh,
    arcsin,
    arcsinh,
    arctan,
    arctan2,
    arctanh,
    argmax,
    argmin,
    argsort,
    around,
    array,
    asanyarray,
    asarray,
    bool_,
    bitwise_and,
    bitwise_or,
    bitwise_xor,
    ceil,
    choose,
    clip,
    common_fill_value,
    compress,
    compressed,
    concatenate,
    conjugate,
    convolve,
    copy,
    correlate,
    cos,
    cosh,
    count,
    cumprod,
    cumsum,
    default_fill_value,
    diag,
    diagonal,
    diff,
    divide,
    empty,
    empty_like,
    equal,
    exp,
    expand_dims,
    fabs,
    filled,
    fix_invalid,
    flatten_mask,
    flatten_structured_array,
    floor,
    floor_divide,
    fmod,
    frombuffer,
    fromflex,
    fromfunction,
    getdata,
    getmask,
    getmaskarray,
    greater,
    greater_equal,
    harden_mask,
    hypot,
    identity,
    ids,
    indices,
    inner,
    innerproduct,
    isMA,
    isMaskedArray,
    is_mask,
    is_masked,
    isarray,
    left_shift,
    less,
    less_equal,
    log,
    log10,
    log2,
    logical_and,
    logical_not,
    logical_or,
    logical_xor,
    make_mask,
    make_mask_descr,
    make_mask_none,
    mask_or,
    masked,
    masked_array,
    masked_equal,
    masked_greater,
    masked_greater_equal,
    masked_inside,
    masked_invalid,
    masked_less,
    masked_less_equal,
    masked_not_equal,
    masked_object,
    masked_outside,
    masked_print_option,
    masked_singleton,
    masked_values,
    masked_where,
    max,
    maximum,
    maximum_fill_value,
    mean,
    min,
    minimum,
    minimum_fill_value,
    mod,
    multiply,
    mvoid,
    ndim,
    negative,
    nomask,
    nonzero,
    not_equal,
    ones,
    ones_like,
    outer,
    outerproduct,
    power,
    prod,
    product,
    ptp,
    put,
    putmask,
    ravel,
    remainder,
    repeat,
    reshape,
    resize,
    right_shift,
    round,
    round_,
    set_fill_value,
    shape,
    sin,
    sinh,
    size,
    soften_mask,
    sometrue,
    sort,
    sqrt,
    squeeze,
    std,
    subtract,
    sum,
    swapaxes,
    take,
    tan,
    tanh,
    trace,
    transpose,
    true_divide,
    var,
    where,
    zeros,
    zeros_like,
)
from .extras import (
    apply_along_axis,
    apply_over_axes,
    atleast_1d,
    atleast_2d,
    atleast_3d,
    average,
    clump_masked,
    clump_unmasked,
    column_stack,
    compress_cols,
    compress_nd,
    compress_rowcols,
    compress_rows,
    count_masked,
    corrcoef,
    cov,
    diagflat,
    dot,
    dstack,
    ediff1d,
    flatnotmasked_contiguous,
    flatnotmasked_edges,
    hsplit,
    hstack,
    isin,
    in1d,
    intersect1d,
    mask_cols,
    mask_rowcols,
    mask_rows,
    masked_all,
    masked_all_like,
    median,
    mr_,
    ndenumerate,
    notmasked_contiguous,
    notmasked_edges,
    polyfit,
    row_stack,
    setdiff1d,
    setxor1d,
    stack,
    unique,
    union1d,
    vander,
    vstack,
)

__all__ = [
    "core",
    "extras",
    "MAError",
    "MaskError",
    "MaskType",
    "MaskedArray",
    "abs",
    "absolute",
    "add",
    "all",
    "allclose",
    "allequal",
    "alltrue",
    "amax",
    "amin",
    "angle",
    "anom",
    "anomalies",
    "any",
    "append",
    "arange",
    "arccos",
    "arccosh",
    "arcsin",
    "arcsinh",
    "arctan",
    "arctan2",
    "arctanh",
    "argmax",
    "argmin",
    "argsort",
    "around",
    "array",
    "asanyarray",
    "asarray",
    "bitwise_and",
    "bitwise_or",
    "bitwise_xor",
    "bool_",
    "ceil",
    "choose",
    "clip",
    "common_fill_value",
    "compress",
    "compressed",
    "concatenate",
    "conjugate",
    "convolve",
    "copy",
    "correlate",
    "cos",
    "cosh",
    "count",
    "cumprod",
    "cumsum",
    "default_fill_value",
    "diag",
    "diagonal",
    "diff",
    "divide",
    "empty",
    "empty_like",
    "equal",
    "exp",
    "expand_dims",
    "fabs",
    "filled",
    "fix_invalid",
    "flatten_mask",
    "flatten_structured_array",
    "floor",
    "floor_divide",
    "fmod",
    "frombuffer",
    "fromflex",
    "fromfunction",
    "getdata",
    "getmask",
    "getmaskarray",
    "greater",
    "greater_equal",
    "harden_mask",
    "hypot",
    "identity",
    "ids",
    "indices",
    "inner",
    "innerproduct",
    "isMA",
    "isMaskedArray",
    "is_mask",
    "is_masked",
    "isarray",
    "left_shift",
    "less",
    "less_equal",
    "log",
    "log10",
    "log2",
    "logical_and",
    "logical_not",
    "logical_or",
    "logical_xor",
    "make_mask",
    "make_mask_descr",
    "make_mask_none",
    "mask_or",
    "masked",
    "masked_array",
    "masked_equal",
    "masked_greater",
    "masked_greater_equal",
    "masked_inside",
    "masked_invalid",
    "masked_less",
    "masked_less_equal",
    "masked_not_equal",
    "masked_object",
    "masked_outside",
    "masked_print_option",
    "masked_singleton",
    "masked_values",
    "masked_where",
    "max",
    "maximum",
    "maximum_fill_value",
    "mean",
    "min",
    "minimum",
    "minimum_fill_value",
    "mod",
    "multiply",
    "mvoid",
    "ndim",
    "negative",
    "nomask",
    "nonzero",
    "not_equal",
    "ones",
    "ones_like",
    "outer",
    "outerproduct",
    "power",
    "prod",
    "product",
    "ptp",
    "put",
    "putmask",
    "ravel",
    "remainder",
    "repeat",
    "reshape",
    "resize",
    "right_shift",
    "round",
    "round_",
    "set_fill_value",
    "shape",
    "sin",
    "sinh",
    "size",
    "soften_mask",
    "sometrue",
    "sort",
    "sqrt",
    "squeeze",
    "std",
    "subtract",
    "sum",
    "swapaxes",
    "take",
    "tan",
    "tanh",
    "trace",
    "transpose",
    "true_divide",
    "var",
    "where",
    "zeros",
    "zeros_like",
    "apply_along_axis",
    "apply_over_axes",
    "atleast_1d",
    "atleast_2d",
    "atleast_3d",
    "average",
    "clump_masked",
    "clump_unmasked",
    "column_stack",
    "compress_cols",
    "compress_nd",
    "compress_rowcols",
    "compress_rows",
    "count_masked",
    "corrcoef",
    "cov",
    "diagflat",
    "dot",
    "dstack",
    "ediff1d",
    "flatnotmasked_contiguous",
    "flatnotmasked_edges",
    "hsplit",
    "hstack",
    "isin",
    "in1d",
    "intersect1d",
    "mask_cols",
    "mask_rowcols",
    "mask_rows",
    "masked_all",
    "masked_all_like",
    "median",
    "mr_",
    "ndenumerate",
    "notmasked_contiguous",
    "notmasked_edges",
    "polyfit",
    "row_stack",
    "setdiff1d",
    "setxor1d",
    "stack",
    "unique",
    "union1d",
    "vander",
    "vstack",
]
```
