## Supplementary software v0.2.1 for "Virtual control arms for paediatric myopia trials: external validation of axial-elongation models": API_CHANGES.txt

```
.. -*- rest -*-

==================================================
API changes in the new masked array implementation
==================================================

Masked arrays are subclasses of ndarray
---------------------------------------

Contrary to the original implementation, masked arrays are now regular
ndarrays::

  >>> x = masked_array([1,2,3],mask=[0,0,1])
  >>> print isinstance(x, numpy.ndarray)
  True


``_data`` returns a view of the masked array
--------------------------------------------

Masked arrays are composed of a ``_data`` part and a ``_mask``. Accessing the
``_data`` part will return a regular ndarray or any of its subclass, depending
on the initial data::

  >>> x = masked_array(numpy.matrix([[1,2],[3,4]]),mask=[[0,0],[0,1]])
  >>> print x._data
  [[1 2]
   [3 4]]
  >>> print type(x._data)
  <class 'numpy.matrixlib.defmatrix.matrix'>


In practice, ``_data`` is implemented as a property, not as an attribute.
Therefore, you cannot access it directly, and some simple tests such as the
following one will fail::

  >>>x._data is x._data
  False


``filled(x)`` can return a subclass of ndarray
----------------------------------------------
The function ``filled(a)`` returns an array of the same type as ``a._data``::

  >>> x = masked_array(numpy.matrix([[1,2],[3,4]]),mask=[[0,0],[0,1]])
  >>> y = filled(x)
  >>> print type(y)
  <class 'numpy.matrixlib.defmatrix.matrix'>
  >>> print y
  matrix([[     1,      2],
          [     3, 999999]])


``put``, ``putmask`` behave like their ndarray counterparts
-----------------------------------------------------------

Previously, ``putmask`` was used like this::

  mask = [False,True,True]
  x = array([1,4,7],mask=mask)
  putmask(x,mask,[3])

which translated to::

  x[~mask] = [3]

(Note that a ``True``-value in a mask suppresses a value.)

In other words, the mask had the same length as ``x``, whereas
``values`` had ``sum(~mask)`` elements.

Now, the behaviour is similar to that of ``ndarray.putmask``, where
the mask and the values are both the same length as ``x``, i.e.

::

  putmask(x,mask,[3,0,0])


``fill_value`` is a property
----------------------------

``fill_value`` is no longer a method, but a property::

  >>> print x.fill_value
  999999

``cumsum`` and ``cumprod`` ignore missing values
------------------------------------------------

Missing values are assumed to be the identity element, i.e. 0 for
``cumsum`` and 1 for ``cumprod``::

  >>> x = N.ma.array([1,2,3,4],mask=[False,True,False,False])
  >>> print x
  [1 -- 3 4]
  >>> print x.cumsum()
  [1 -- 4 8]
  >> print x.cumprod()
  [1 -- 3 12]

``bool(x)`` raises a ValueError
-------------------------------

Masked arrays now behave like regular ``ndarrays``, in that they cannot be
converted to booleans:

::

  >>> x = N.ma.array([1,2,3])
  >>> bool(x)
  Traceback (most recent call last):
    File "<stdin>", line 1, in <module>
  ValueError: The truth value of an array with more than one element is ambiguous. Use a.any() or a.all()


==================================
New features (non exhaustive list)
==================================

``mr_``
-------

``mr_`` mimics the behavior of ``r_`` for masked arrays::

  >>> np.ma.mr_[3,4,5]
  masked_array(data = [3 4 5],
        mask = False,
        fill_value=999999)


``anom``
--------

The ``anom`` method returns the deviations from the average (anomalies).
```
