## Supplementary software v0.2.1 for "Virtual control arms for paediatric myopia trials: external validation of axial-elongation models": core.py

```
"""
numpy.ma : a package to handle missing or invalid values.

This package was initially written for numarray by Paul F. Dubois
at Lawrence Livermore National Laboratory.
In 2006, the package was completely rewritten by Pierre Gerard-Marchant
(University of Georgia) to make the MaskedArray class a subclass of ndarray,
and to improve support of structured arrays.


Copyright 1999, 2000, 2001 Regents of the University of California.
Released for unlimited redistribution.

* Adapted for numpy_core 2005 by Travis Oliphant and (mainly) Paul Dubois.
* Subclassing of the base `ndarray` 2006 by Pierre Gerard-Marchant
  (pgmdevlist_AT_gmail_DOT_com)
* Improvements suggested by Reggie Dugard (reggie_AT_merfinllc_DOT_com)

.. moduleauthor:: Pierre Gerard-Marchant

"""
# pylint: disable-msg=E1002
import builtins
import functools
import inspect
import operator
import warnings
import textwrap
import re
from typing import Dict

import numpy as np
import numpy._core.umath as umath
import numpy._core.numerictypes as ntypes
from numpy._core import multiarray as mu
from numpy import ndarray, amax, amin, iscomplexobj, bool_, _NoValue, angle
from numpy import array as narray, expand_dims, iinfo, finfo
from numpy._core.numeric import normalize_axis_tuple
from numpy._utils._inspect import getargspec, formatargspec
from numpy._utils import set_module


__all__ = [
    'MAError', 'MaskError', 'MaskType', 'MaskedArray', 'abs', 'absolute',
    'add', 'all', 'allclose', 'allequal', 'alltrue', 'amax', 'amin',
    'angle', 'anom', 'anomalies', 'any', 'append', 'arange', 'arccos',
    'arccosh', 'arcsin', 'arcsinh', 'arctan', 'arctan2', 'arctanh',
    'argmax', 'argmin', 'argsort', 'around', 'array', 'asanyarray',
    'asarray', 'bitwise_and', 'bitwise_or', 'bitwise_xor', 'bool_', 'ceil',
    'choose', 'clip', 'common_fill_value', 'compress', 'compressed',
    'concatenate', 'conjugate', 'convolve', 'copy', 'correlate', 'cos', 'cosh',
    'count', 'cumprod', 'cumsum', 'default_fill_value', 'diag', 'diagonal',
    'diff', 'divide', 'empty', 'empty_like', 'equal', 'exp',
    'expand_dims', 'fabs', 'filled', 'fix_invalid', 'flatten_mask',
    'flatten_structured_array', 'floor', 'floor_divide', 'fmod',
    'frombuffer', 'fromflex', 'fromfunction', 'getdata', 'getmask',
    'getmaskarray', 'greater', 'greater_equal', 'harden_mask', 'hypot',
    'identity', 'ids', 'indices', 'inner', 'innerproduct', 'isMA',
    'isMaskedArray', 'is_mask', 'is_masked', 'isarray', 'left_shift',
    'less', 'less_equal', 'log', 'log10', 'log2',
    'logical_and', 'logical_not', 'logical_or', 'logical_xor', 'make_mask',
    'make_mask_descr', 'make_mask_none', 'mask_or', 'masked',
    'masked_array', 'masked_equal', 'masked_greater',
    'masked_greater_equal', 'masked_inside', 'masked_invalid',
    'masked_less', 'masked_less_equal', 'masked_not_equal',
    'masked_object', 'masked_outside', 'masked_print_option',
    'masked_singleton', 'masked_values', 'masked_where', 'max', 'maximum',
    'maximum_fill_value', 'mean', 'min', 'minimum', 'minimum_fill_value',
    'mod', 'multiply', 'mvoid', 'ndim', 'negative', 'nomask', 'nonzero',
    'not_equal', 'ones', 'ones_like', 'outer', 'outerproduct', 'power', 'prod',
    'product', 'ptp', 'put', 'putmask', 'ravel', 'remainder',
    'repeat', 'reshape', 'resize', 'right_shift', 'round', 'round_',
    'set_fill_value', 'shape', 'sin', 'sinh', 'size', 'soften_mask',
    'sometrue', 'sort', 'sqrt', 'squeeze', 'std', 'subtract', 'sum',
    'swapaxes', 'take', 'tan', 'tanh', 'trace', 'transpose', 'true_divide',
    'var', 'where', 'zeros', 'zeros_like',
    ]

MaskType = np.bool
nomask = MaskType(0)

class MaskedArrayFutureWarning(FutureWarning):
    pass

def _deprecate_argsort_axis(arr):
    """
    Adjust the axis passed to argsort, warning if necessary

    Parameters
    ----------
    arr
        The array which argsort was called on

    np.ma.argsort has a long-term bug where the default of the axis argument
    is wrong (gh-8701), which now must be kept for backwards compatibility.
    Thankfully, this only makes a difference when arrays are 2- or more-
    dimensional, so we only need a warning then.
    """
    if arr.ndim <= 1:
        # no warning needed - but switch to -1 anyway, to avoid surprising
        # subclasses, which are more likely to implement scalar axes.
        return -1
    else:
        # 2017-04-11, Numpy 1.13.0, gh-8701: warn on axis default
        warnings.warn(
            "In the future the default for argsort will be axis=-1, not the "
            "current None, to match its documentation and np.argsort. "
            "Explicitly pass -1 or None to silence this warning.",
            MaskedArrayFutureWarning, stacklevel=3)
        return None


def doc_note(initialdoc, note):
    """
    Adds a Notes section to an existing docstring.

    """
    if initialdoc is None:
        return
    if note is None:
        return initialdoc

    notesplit = re.split(r'\n\s*?Notes\n\s*?-----', inspect.cleandoc(initialdoc))
    notedoc = "\n\nNotes\n-----\n%s\n" % inspect.cleandoc(note)

    return ''.join(notesplit[:1] + [notedoc] + notesplit[1:])


def get_object_signature(obj):
    """
    Get the signature from obj

    """
    try:
        sig = formatargspec(*getargspec(obj))
    except TypeError:
        sig = ''
    return sig


###############################################################################
#                              Exceptions                                     #
###############################################################################


class MAError(Exception):
    """
    Class for masked array related errors.

    """
    pass


class MaskError(MAError):
    """
    Class for mask related errors.

    """
    pass


###############################################################################
#                           Filling options                                   #
###############################################################################


# b: boolean - c: complex - f: floats - i: integer - O: object - S: string
default_filler = {'b': True,
                  'c': 1.e20 + 0.0j,
                  'f': 1.e20,
                  'i': 999999,
                  'O': '?',
                  'S': b'N/A',
                  'u': 999999,
                  'V': b'???',
                  'U': 'N/A'
                  }

# Add datetime64 and timedelta64 types
for v in ["Y", "M", "W", "D", "h", "m", "s", "ms", "us", "ns", "ps",
          "fs", "as"]:
    default_filler["M8[" + v + "]"] = np.datetime64("NaT", v)
    default_filler["m8[" + v + "]"] = np.timedelta64("NaT", v)

float_types_list = [np.half, np.single, np.double, np.longdouble,
                    np.csingle, np.cdouble, np.clongdouble]

_minvals: Dict[type, int] = {}
_maxvals: Dict[type, int] = {}

for sctype in ntypes.sctypeDict.values():
    scalar_dtype = np.dtype(sctype)

    if scalar_dtype.kind in "Mm":
        info = np.iinfo(np.int64)
        min_val, max_val = info.min + 1, info.max
    elif np.issubdtype(scalar_dtype, np.integer):
        info = np.iinfo(sctype)
        min_val, max_val = info.min, info.max
    elif np.issubdtype(scalar_dtype, np.floating):
        info = np.finfo(sctype)
        min_val, max_val = info.min, info.max
    elif scalar_dtype.kind == "b":
        min_val, max_val = 0, 1
    else:
        min_val, max_val = None, None

    _minvals[sctype] = min_val
    _maxvals[sctype] = max_val

max_filler = _minvals
max_filler.update([(k, -np.inf) for k in float_types_list[:4]])
max_filler.update([(k, complex(-np.inf, -np.inf)) for k in float_types_list[-3:]])

min_filler = _maxvals
min_filler.update([(k,  +np.inf) for k in float_types_list[:4]])
min_filler.update([(k, complex(+np.inf, +np.inf)) for k in float_types_list[-3:]])

del float_types_list

def _recursive_fill_value(dtype, f):
    """
    Recursively produce a fill value for `dtype`, calling f on scalar dtypes
    """
    if dtype.names is not None:
        # We wrap into `array` here, which ensures we use NumPy cast rules
        # for integer casts, this allows the use of 99999 as a fill value
        # for int8.
        # TODO: This is probably a mess, but should best preserve behavior?
        vals = tuple(
                np.array(_recursive_fill_value(dtype[name], f))
                for name in dtype.names)
        return np.array(vals, dtype=dtype)[()]  # decay to void scalar from 0d
    elif dtype.subdtype:
        subtype, shape = dtype.subdtype
        subval = _recursive_fill_value(subtype, f)
        return np.full(shape, subval)
    else:
        return f(dtype)


def _get_dtype_of(obj):
    """ Convert the argument for *_fill_value into a dtype """
    if isinstance(obj, np.dtype):
        return obj
    elif hasattr(obj, 'dtype'):
        return obj.dtype
    else:
        return np.asanyarray(obj).dtype


def default_fill_value(obj):
    """
    Return the default fill value for the argument object.

    The default filling value depends on the datatype of the input
    array or the type of the input scalar:

       ========  ========
       datatype  default
       ========  ========
       bool      True
       int       999999
       float     1.e20
       complex   1.e20+0j
       object    '?'
       string    'N/A'
       ========  ========

    For structured types, a structured scalar is returned, with each field the
    default fill value for its type.

    For subarray types, the fill value is an array of the same size containing
    the default scalar fill value.

    Parameters
    ----------
    obj : ndarray, dtype or scalar
        The array data-type or scalar for which the default fill value
        is returned.

    Returns
    -------
    fill_value : scalar
        The default fill value.

    Examples
    --------
    >>> import numpy as np
    >>> np.ma.default_fill_value(1)
    999999
    >>> np.ma.default_fill_value(np.array([1.1, 2., np.pi]))
    1e+20
    >>> np.ma.default_fill_value(np.dtype(complex))
    (1e+20+0j)

    """
    def _scalar_fill_value(dtype):
        if dtype.kind in 'Mm':
            return default_filler.get(dtype.str[1:], '?')
        else:
            return default_filler.get(dtype.kind, '?')

    dtype = _get_dtype_of(obj)
    return _recursive_fill_value(dtype, _scalar_fill_value)


def _extremum_fill_value(obj, extremum, extremum_name):

    def _scalar_fill_value(dtype):
        try:
            return extremum[dtype.type]
        except KeyError as e:
            raise TypeError(
                f"Unsuitable type {dtype} for calculating {extremum_name}."
            ) from None

    dtype = _get_dtype_of(obj)
    return _recursive_fill_value(dtype, _scalar_fill_value)


def minimum_fill_value(obj):
    """
    Return the maximum value that can be represented by the dtype of an object.

    This function is useful for calculating a fill value suitable for
    taking the minimum of an array with a given dtype.

    Parameters
    ----------
    obj : ndarray, dtype or scalar
        An object that can be queried for it's numeric type.

    Returns
    -------
    val : scalar
        The maximum representable value.

    Raises
    ------
    TypeError
        If `obj` isn't a suitable numeric type.

    See Also
    --------
    maximum_fill_value : The inverse function.
    set_fill_value : Set the filling value of a masked array.
    MaskedArray.fill_value : Return current fill value.

    Examples
    --------
    >>> import numpy as np
    >>> import numpy.ma as ma
    >>> a = np.int8()
    >>> ma.minimum_fill_value(a)
    127
    >>> a = np.int32()
    >>> ma.minimum_fill_value(a)
    2147483647

    An array of numeric data can also be passed.

    >>> a = np.array([1, 2, 3], dtype=np.int8)
    >>> ma.minimum_fill_value(a)
    127
    >>> a = np.array([1, 2, 3], dtype=np.float32)
    >>> ma.minimum_fill_value(a)
    inf

    """
    return _extremum_fill_value(obj, min_filler, "minimum")


def maximum_fill_value(obj):
    """
    Return the minimum value that can be represented by the dtype of an object.

    This function is useful for calculating a fill value suitable for
    taking the maximum of an array with a given dtype.

    Parameters
    ----------
    obj : ndarray, dtype or scalar
        An object that can be queried for it's numeric type.

    Returns
    -------
    val : scalar
        The minimum representable value.

    Raises
    ------
    TypeError
        If `obj` isn't a suitable numeric type.

    See Also
    --------
    minimum_fill_value : The inverse function.
    set_fill_value : Set the filling value of a masked array.
    MaskedArray.fill_value : Return current fill value.

    Examples
    --------
    >>> import numpy as np
    >>> import numpy.ma as ma
    >>> a = np.int8()
    >>> ma.maximum_fill_value(a)
    -128
    >>> a = np.int32()
    >>> ma.maximum_fill_value(a)
    -2147483648

    An array of numeric data can also be passed.

    >>> a = np.array([1, 2, 3], dtype=np.int8)
    >>> ma.maximum_fill_value(a)
    -128
    >>> a = np.array([1, 2, 3], dtype=np.float32)
    >>> ma.maximum_fill_value(a)
    -inf

    """
    return _extremum_fill_value(obj, max_filler, "maximum")


def _recursive_set_fill_value(fillvalue, dt):
    """
    Create a fill value for a structured dtype.

    Parameters
    ----------
    fillvalue : scalar or array_like
        Scalar or array representing the fill value. If it is of shorter
        length than the number of fields in dt, it will be resized.
    dt : dtype
        The structured dtype for which to create the fill value.

    Returns
    -------
    val : tuple
        A tuple of values corresponding to the structured fill value.

    """
    fillvalue = np.resize(fillvalue, len(dt.names))
    output_value = []
    for (fval, name) in zip(fillvalue, dt.names):
        cdtype = dt[name]
        if cdtype.subdtype:
            cdtype = cdtype.subdtype[0]

        if cdtype.names is not None:
            output_value.append(tuple(_recursive_set_fill_value(fval, cdtype)))
        else:
            output_value.append(np.array(fval, dtype=cdtype).item())
    return tuple(output_value)


def _check_fill_value(fill_value, ndtype):
    """
    Private function validating the given `fill_value` for the given dtype.

    If fill_value is None, it is set to the default corresponding to the dtype.

    If fill_value is not None, its value is forced to the given dtype.

    The result is always a 0d array.

    """
    ndtype = np.dtype(ndtype)
    if fill_value is None:
        fill_value = default_fill_value(ndtype)
        # TODO: It seems better to always store a valid fill_value, the oddity
        #       about is that `_fill_value = None` would behave even more
        #       different then.
        #       (e.g. this allows arr_uint8.astype(int64) to have the default
        #       fill value again...)
        # The one thing that changed in 2.0/2.1 around cast safety is that the
        # default `int(99...)` is not a same-kind cast anymore, so if we
        # have a uint, use the default uint.
        if ndtype.kind == "u":
            fill_value = np.uint(fill_value)
    elif ndtype.names is not None:
        if isinstance(fill_value, (ndarray, np.void)):
            try:
                fill_value = np.asarray(fill_value, dtype=ndtype)
            except ValueError as e:
                err_msg = "Unable to transform %s to dtype %s"
                raise ValueError(err_msg % (fill_value, ndtype)) from e
        else:
            fill_value = np.asarray(fill_value, dtype=object)
            fill_value = np.array(_recursive_set_fill_value(fill_value, ndtype),
                                  dtype=ndtype)
    else:
        if isinstance(fill_value, str) and (ndtype.char not in 'OSVU'):
            # Note this check doesn't work if fill_value is not a scalar
            err_msg = "Cannot set fill value of string with array of dtype %s"
            raise TypeError(err_msg % ndtype)
        else:
            # In case we want to convert 1e20 to int.
            # Also in case of converting string arrays.
            try:
                fill_value = np.asarray(fill_value, dtype=ndtype)
            except (OverflowError, ValueError) as e:
                # Raise TypeError instead of OverflowError or ValueError.
                # OverflowError is seldom used, and the real problem here is
                # that the passed fill_value is not compatible with the ndtype.
                err_msg = "Cannot convert fill_value %s to dtype %s"
                raise TypeError(err_msg % (fill_value, ndtype)) from e
    return np.array(fill_value)


def set_fill_value(a, fill_value):
    """
    Set the filling value of a, if a is a masked array.

    This function changes the fill value of the masked array `a` in place.
    If `a` is not a masked array, the function returns silently, without
    doing anything.

    Parameters
    ----------
    a : array_like
        Input array.
    fill_value : dtype
        Filling value. A consistency test is performed to make sure
        the value is compatible with the dtype of `a`.

    Returns
    -------
    None
        Nothing returned by this function.

    See Also
    --------
    maximum_fill_value : Return the default fill value for a dtype.
    MaskedArray.fill_value : Return current fill value.
    MaskedArray.set_fill_value : Equivalent method.

    Examples
    --------
    >>> import numpy as np
    >>> import numpy.ma as ma
    >>> a = np.arange(5)
    >>> a
    array([0, 1, 2, 3, 4])
    >>> a = ma.masked_where(a < 3, a)
    >>> a
    masked_array(data=[--, --, --, 3, 4],
                 mask=[ True,  True,  True, False, False],
           fill_value=999999)
    >>> ma.set_fill_value(a, -999)
    >>> a
    masked_array(data=[--, --, --, 3, 4],
                 mask=[ True,  True,  True, False, False],
           fill_value=-999)

    Nothing happens if `a` is not a masked array.

    >>> a = list(range(5))
    >>> a
    [0, 1, 2, 3, 4]
    >>> ma.set_fill_value(a, 100)
    >>> a
    [0, 1, 2, 3, 4]
    >>> a = np.arange(5)
    >>> a
    array([0, 1, 2, 3, 4])
    >>> ma.set_fill_value(a, 100)
    >>> a
    array([0, 1, 2, 3, 4])

    """
    if isinstance(a, MaskedArray):
        a.set_fill_value(fill_value)
    return


def get_fill_value(a):
    """
    Return the filling value of a, if any.  Otherwise, returns the
    default filling value for that type.

    """
    if isinstance(a, MaskedArray):
        result = a.fill_value
    else:
        result = default_fill_value(a)
    return result


def common_fill_value(a, b):
    """
    Return the common filling value of two masked arrays, if any.

    If ``a.fill_value == b.fill_value``, return the fill value,
    otherwise return None.

    Parameters
    ----------
    a, b : MaskedArray
        The masked arrays for which to compare fill values.

    Returns
    -------
    fill_value : scalar or None
        The common fill value, or None.

    Examples
    --------
    >>> import numpy as np
    >>> x = np.ma.array([0, 1.], fill_value=3)
    >>> y = np.ma.array([0, 1.], fill_value=3)
    >>> np.ma.common_fill_value(x, y)
    3.0

    """
    t1 = get_fill_value(a)
    t2 = get_fill_value(b)
    if t1 == t2:
        return t1
    return None


def filled(a, fill_value=None):
    """
    Return input as an `~numpy.ndarray`, with masked values replaced by
    `fill_value`.

    If `a` is not a `MaskedArray`, `a` itself is returned.
    If `a` is a `MaskedArray` with no masked values, then ``a.data`` is
    returned.
    If `a` is a `MaskedArray` and `fill_value` is None, `fill_value` is set to
    ``a.fill_value``.

    Parameters
    ----------
    a : MaskedArray or array_like
        An input object.
    fill_value : array_like, optional.
        Can be scalar or non-scalar. If non-scalar, the
        resulting filled array should be broadcastable
        over input array. Default is None.

    Returns
    -------
    a : ndarray
        The filled array.

    See Also
    --------
    compressed

    Examples
    --------
    >>> import numpy as np
    >>> import numpy.ma as ma
    >>> x = ma.array(np.arange(9).reshape(3, 3), mask=[[1, 0, 0],
    ...                                                [1, 0, 0],
    ...                                                [0, 0, 0]])
    >>> x.filled()
    array([[999999,      1,      2],
           [999999,      4,      5],
           [     6,      7,      8]])
    >>> x.filled(fill_value=333)
    array([[333,   1,   2],
           [333,   4,   5],
           [  6,   7,   8]])
    >>> x.filled(fill_value=np.arange(3))
    array([[0, 1, 2],
           [0, 4, 5],
           [6, 7, 8]])

    """
    if hasattr(a, 'filled'):
        return a.filled(fill_value)

    elif isinstance(a, ndarray):
        # Should we check for contiguity ? and a.flags['CONTIGUOUS']:
        return a
    elif isinstance(a, dict):
        return np.array(a, 'O')
    else:
        return np.array(a)


def get_masked_subclass(*arrays):
    """
    Return the youngest subclass of MaskedArray from a list of (masked) arrays.

    In case of siblings, the first listed takes over.

    """
    if len(arrays) == 1:
        arr = arrays[0]
        if isinstance(arr, MaskedArray):
            rcls = type(arr)
        else:
            rcls = MaskedArray
    else:
        arrcls = [type(a) for a in arrays]
        rcls = arrcls[0]
        if not issubclass(rcls, MaskedArray):
            rcls = MaskedArray
        for cls in arrcls[1:]:
            if issubclass(cls, rcls):
                rcls = cls
    # Don't return MaskedConstant as result: revert to MaskedArray
    if rcls.__name__ == 'MaskedConstant':
        return MaskedArray
    return rcls


def getdata(a, subok=True):
    """
    Return the data of a masked array as an ndarray.

    Return the data of `a` (if any) as an ndarray if `a` is a ``MaskedArray``,
    else return `a` as a ndarray or subclass (depending on `subok`) if not.

    Parameters
    ----------
    a : array_like
        Input ``MaskedArray``, alternatively a ndarray or a subclass thereof.
    subok : bool
        Whether to force the output to be a `pure` ndarray (False) or to
        return a subclass of ndarray if appropriate (True, default).

    See Also
    --------
    getmask : Return the mask of a masked array, or nomask.
    getmaskarray : Return the mask of a masked array, or full array of False.

    Examples
    --------
    >>> import numpy as np
    >>> import numpy.ma as ma
    >>> a = ma.masked_equal([[1,2],[3,4]], 2)
    >>> a
    masked_array(
      data=[[1, --],
            [3, 4]],
      mask=[[False,  True],
            [False, False]],
      fill_value=2)
    >>> ma.getdata(a)
    array([[1, 2],
           [3, 4]])

    Equivalently use the ``MaskedArray`` `data` attribute.

    >>> a.data
    array([[1, 2],
           [3, 4]])

    """
    try:
        data = a._data
    except AttributeError:
        data = np.array(a, copy=None, subok=subok)
    if not subok:
        return data.view(ndarray)
    return data


get_data = getdata


def fix_invalid(a, mask=nomask, copy=True, fill_value=None):
    """
    Return input with invalid data masked and replaced by a fill value.

    Invalid data means values of `nan`, `inf`, etc.

    Parameters
    ----------
    a : array_like
        Input array, a (subclass of) ndarray.
    mask : sequence, optional
        Mask. Must be convertible to an array of booleans with the same
        shape as `data`. True indicates a masked (i.e. invalid) data.
    copy : bool, optional
        Whether to use a copy of `a` (True) or to fix `a` in place (False).
        Default is True.
    fill_value : scalar, optional
        Value used for fixing invalid data. Default is None, in which case
        the ``a.fill_value`` is used.

    Returns
    -------
    b : MaskedArray
        The input array with invalid entries fixed.

    Notes
    -----
    A copy is performed by default.

    Examples
    --------
    >>> import numpy as np
    >>> x = np.ma.array([1., -1, np.nan, np.inf], mask=[1] + [0]*3)
    >>> x
    masked_array(data=[--, -1.0, nan, inf],
                 mask=[ True, False, False, False],
           fill_value=1e+20)
    >>> np.ma.fix_invalid(x)
    masked_array(data=[--, -1.0, --, --],
                 mask=[ True, False,  True,  True],
           fill_value=1e+20)

    >>> fixed = np.ma.fix_invalid(x)
    >>> fixed.data
    array([ 1.e+00, -1.e+00,  1.e+20,  1.e+20])
    >>> x.data
    array([ 1., -1., nan, inf])

    """
    a = masked_array(a, copy=copy, mask=mask, subok=True)
    invalid = np.logical_not(np.isfinite(a._data))
    if not invalid.any():
        return a
    a._mask |= invalid
    if fill_value is None:
        fill_value = a.fill_value
    a._data[invalid] = fill_value
    return a

def is_string_or_list_of_strings(val):
    return (isinstance(val, str) or
            (isinstance(val, list) and val and
             builtins.all(isinstance(s, str) for s in val)))

###############################################################################
#                                  Ufuncs                                     #
###############################################################################


ufunc_domain = {}
ufunc_fills = {}


class _DomainCheckInterval:
    """
    Define a valid interval, so that :

    ``domain_check_interval(a,b)(x) == True`` where
    ``x < a`` or ``x > b``.

    """

    def __init__(self, a, b):
        "domain_check_interval(a,b)(x) = true where x < a or y > b"
        if a > b:
            (a, b) = (b, a)
        self.a = a
        self.b = b

    def __call__(self, x):
        "Execute the call behavior."
        # nans at masked positions cause RuntimeWarnings, even though
        # they are masked. To avoid this we suppress warnings.
        with np.errstate(invalid='ignore'):
            return umath.logical_or(umath.greater(x, self.b),
                                    umath.less(x, self.a))


class _DomainTan:
    """
    Define a valid interval for the `tan` function, so that:

    ``domain_tan(eps) = True`` where ``abs(cos(x)) < eps``

    """

    def __init__(self, eps):
        "domain_tan(eps) = true where abs(cos(x)) < eps)"
        self.eps = eps

    def __call__(self, x):
        "Executes the call behavior."
        with np.errstate(invalid='ignore'):
            return umath.less(umath.absolute(umath.cos(x)), self.eps)


class _DomainSafeDivide:
    """
    Define a domain for safe division.

    """

    def __init__(self, tolerance=None):
        self.tolerance = tolerance

    def __call__(self, a, b):
        # Delay the selection of the tolerance to here in order to reduce numpy
        # import times. The calculation of these parameters is a substantial
        # component of numpy's import time.
        if self.tolerance is None:
            self.tolerance = np.finfo(float).tiny
        # don't call ma ufuncs from __array_wrap__ which would fail for scalars
        a, b = np.asarray(a), np.asarray(b)
        with np.errstate(all='ignore'):
            return umath.absolute(a) * self.tolerance >= umath.absolute(b)


class _DomainGreater:
    """
    DomainGreater(v)(x) is True where x <= v.

    """

    def __init__(self, critical_value):
        "DomainGreater(v)(x) = true where x <= v"
        self.critical_value = critical_value

    def __call__(self, x):
        "Executes the call behavior."
        with np.errstate(invalid='ignore'):
            return umath.less_equal(x, self.critical_value)


class _DomainGreaterEqual:
    """
    DomainGreaterEqual(v)(x) is True where x < v.

    """

    def __init__(self, critical_value):
        "DomainGreaterEqual(v)(x) = true where x < v"
        self.critical_value = critical_value

    def __call__(self, x):
        "Executes the call behavior."
        with np.errstate(invalid='ignore'):
            return umath.less(x, self.critical_value)


class _MaskedUFunc:
    def __init__(self, ufunc):
        self.f = ufunc
        self.__doc__ = ufunc.__doc__
        self.__name__ = ufunc.__name__
        self.__qualname__ = ufunc.__qualname__

    def __str__(self):
        return f"Masked version of {self.f}"


class _MaskedUnaryOperation(_MaskedUFunc):
    """
    Defines masked version of unary operations, where invalid values are
    pre-masked.

    Parameters
    ----------
    mufunc : callable
        The function for which to define a masked version. Made available
        as ``_MaskedUnaryOperation.f``.
    fill : scalar, optional
        Filling value, default is 0.
    domain : class instance
        Domain for the function. Should be one of the ``_Domain*``
        classes. Default is None.

    """

    def __init__(self, mufunc, fill=0, domain=None):
        super().__init__(mufunc)
        self.fill = fill
        self.domain = domain
        ufunc_domain[mufunc] = domain
        ufunc_fills[mufunc] = fill

    def __call__(self, a, *args, **kwargs):
        """
        Execute the call behavior.

        """
        d = getdata(a)
        # Deal with domain
        if self.domain is not None:
            # Case 1.1. : Domained function
            # nans at masked positions cause RuntimeWarnings, even though
            # they are masked. To avoid this we suppress warnings.
            with np.errstate(divide='ignore', invalid='ignore'):
                result = self.f(d, *args, **kwargs)
            # Make a mask
            m = ~umath.isfinite(result)
            m |= self.domain(d)
            m |= getmask(a)
        else:
            # Case 1.2. : Function without a domain
            # Get the result and the mask
            with np.errstate(divide='ignore', invalid='ignore'):
                result = self.f(d, *args, **kwargs)
            m = getmask(a)

        if not result.ndim:
            # Case 2.1. : The result is scalarscalar
            if m:
                return masked
            return result

        if m is not nomask:
            # Case 2.2. The result is an array
            # We need to fill the invalid data back w/ the input Now,
            # that's plain silly: in C, we would just skip the element and
            # keep the original, but we do have to do it that way in Python

            # In case result has a lower dtype than the inputs (as in
            # equal)
            try:
                np.copyto(result, d, where=m)
            except TypeError:
                pass
        # Transform to
        masked_result = result.view(get_masked_subclass(a))
        masked_result._mask = m
        masked_result._update_from(a)
        return masked_result


class _MaskedBinaryOperation(_MaskedUFunc):
    """
    Define masked version of binary operations, where invalid
    values are pre-masked.

    Parameters
    ----------
    mbfunc : function
        The function for which to define a masked version. Made available
        as ``_MaskedBinaryOperation.f``.
    domain : class instance
        Default domain for the function. Should be one of the ``_Domain*``
        classes. Default is None.
    fillx : scalar, optional
        Filling value for the first argument, default is 0.
    filly : scalar, optional
        Filling value for the second argument, default is 0.

    """

    def __init__(self, mbfunc, fillx=0, filly=0):
        """
        abfunc(fillx, filly) must be defined.

        abfunc(x, filly) = x for all x to enable reduce.

        """
        super().__init__(mbfunc)
        self.fillx = fillx
        self.filly = filly
        ufunc_domain[mbfunc] = None
        ufunc_fills[mbfunc] = (fillx, filly)

    def __call__(self, a, b, *args, **kwargs):
        """
        Execute the call behavior.

        """
        # Get the data, as ndarray
        (da, db) = (getdata(a), getdata(b))
        # Get the result
        with np.errstate():
            np.seterr(divide='ignore', invalid='ignore')
            result = self.f(da, db, *args, **kwargs)
        # Get the mask for the result
        (ma, mb) = (getmask(a), getmask(b))
        if ma is nomask:
            if mb is nomask:
                m = nomask
            else:
                m = umath.logical_or(getmaskarray(a), mb)
        elif mb is nomask:
            m = umath.logical_or(ma, getmaskarray(b))
        else:
            m = umath.logical_or(ma, mb)

        # Case 1. : scalar
        if not result.ndim:
            if m:
                return masked
            return result

        # Case 2. : array
        # Revert result to da where masked
        if m is not nomask and m.any():
            # any errors, just abort; impossible to guarantee masked values
            try:
                np.copyto(result, da, casting='unsafe', where=m)
            except Exception:
                pass

        # Transforms to a (subclass of) MaskedArray
        masked_result = result.view(get_masked_subclass(a, b))
        masked_result._mask = m
        if isinstance(a, MaskedArray):
            masked_result._update_from(a)
        elif isinstance(b, MaskedArray):
            masked_result._update_from(b)
        return masked_result

    def reduce(self, target, axis=0, dtype=None):
        """
        Reduce `target` along the given `axis`.

        """
        tclass = get_masked_subclass(target)
        m = getmask(target)
        t = filled(target, self.filly)
        if t.shape == ():
            t = t.reshape(1)
            if m is not nomask:
                m = make_mask(m, copy=True)
                m.shape = (1,)

        if m is nomask:
            tr = self.f.reduce(t, axis)
            mr = nomask
        else:
            tr = self.f.reduce(t, axis, dtype=dtype)
            mr = umath.logical_and.reduce(m, axis)

        if not tr.shape:
            if mr:
                return masked
            else:
                return tr
        masked_tr = tr.view(tclass)
        masked_tr._mask = mr
        return masked_tr

    def outer(self, a, b):
        """
        Return the function applied to the outer product of a and b.

        """
        (da, db) = (getdata(a), getdata(b))
        d = self.f.outer(da, db)
        ma = getmask(a)
        mb = getmask(b)
        if ma is nomask and mb is nomask:
            m = nomask
        else:
            ma = getmaskarray(a)
            mb = getmaskarray(b)
            m = umath.logical_or.outer(ma, mb)
        if (not m.ndim) and m:
            return masked
        if m is not nomask:
            np.copyto(d, da, where=m)
        if not d.shape:
            return d
        masked_d = d.view(get_masked_subclass(a, b))
        masked_d._mask = m
        return masked_d

    def accumulate(self, target, axis=0):
        """Accumulate `target` along `axis` after filling with y fill
        value.

        """
        tclass = get_masked_subclass(target)
        t = filled(target, self.filly)
        result = self.f.accumulate(t, axis)
        masked_result = result.view(tclass)
        return masked_result


class _DomainedBinaryOperation(_MaskedUFunc):
    """
    Define binary operations that have a domain, like divide.

    They have no reduce, outer or accumulate.

    Parameters
    ----------
    mbfunc : function
        The function for which to define a masked version. Made available
        as ``_DomainedBinaryOperation.f``.
    domain : class instance
        Default domain for the function. Should be one of the ``_Domain*``
        classes.
    fillx : scalar, optional
        Filling value for the first argument, default is 0.
    filly : scalar, optional
        Filling value for the second argument, default is 0.

    """

    def __init__(self, dbfunc, domain, fillx=0, filly=0):
        """abfunc(fillx, filly) must be defined.
           abfunc(x, filly) = x for all x to enable reduce.
        """
        super().__init__(dbfunc)
        self.domain = domain
        self.fillx = fillx
        self.filly = filly
        ufunc_domain[dbfunc] = domain
        ufunc_fills[dbfunc] = (fillx, filly)

    def __call__(self, a, b, *args, **kwargs):
        "Execute the call behavior."
        # Get the data
        (da, db) = (getdata(a), getdata(b))
        # Get the result
        with np.errstate(divide='ignore', invalid='ignore'):
            result = self.f(da, db, *args, **kwargs)
        # Get the mask as a combination of the source masks and invalid
        m = ~umath.isfinite(result)
        m |= getmask(a)
        m |= getmask(b)
        # Apply the domain
        domain = ufunc_domain.get(self.f, None)
        if domain is not None:
            m |= domain(da, db)
        # Take care of the scalar case first
        if not m.ndim:
            if m:
                return masked
            else:
                return result
        # When the mask is True, put back da if possible
        # any errors, just abort; impossible to guarantee masked values
        try:
            np.copyto(result, 0, casting='unsafe', where=m)
            # avoid using "*" since this may be overlaid
            masked_da = umath.multiply(m, da)
            # only add back if it can be cast safely
            if np.can_cast(masked_da.dtype, result.dtype, casting='safe'):
                result += masked_da
        except Exception:
            pass

        # Transforms to a (subclass of) MaskedArray
        masked_result = result.view(get_masked_subclass(a, b))
        masked_result._mask = m
        if isinstance(a, MaskedArray):
            masked_result._update_from(a)
        elif isinstance(b, MaskedArray):
            masked_result._update_from(b)
        return masked_result


# Unary ufuncs
exp = _MaskedUnaryOperation(umath.exp)
conjugate = _MaskedUnaryOperation(umath.conjugate)
sin = _MaskedUnaryOperation(umath.sin)
cos = _MaskedUnaryOperation(umath.cos)
arctan = _MaskedUnaryOperation(umath.arctan)
arcsinh = _MaskedUnaryOperation(umath.arcsinh)
sinh = _MaskedUnaryOperation(umath.sinh)
cosh = _MaskedUnaryOperation(umath.cosh)
tanh = _MaskedUnaryOperation(umath.tanh)
abs = absolute = _MaskedUnaryOperation(umath.absolute)
angle = _MaskedUnaryOperation(angle)
fabs = _MaskedUnaryOperation(umath.fabs)
negative = _MaskedUnaryOperation(umath.negative)
floor = _MaskedUnaryOperation(umath.floor)
ceil = _MaskedUnaryOperation(umath.ceil)
around = _MaskedUnaryOperation(np.around)
logical_not = _MaskedUnaryOperation(umath.logical_not)

# Domained unary ufuncs
sqrt = _MaskedUnaryOperation(umath.sqrt, 0.0,
                             _DomainGreaterEqual(0.0))
log = _MaskedUnaryOperation(umath.log, 1.0,
                            _DomainGreater(0.0))
log2 = _MaskedUnaryOperation(umath.log2, 1.0,
                             _DomainGreater(0.0))
log10 = _MaskedUnaryOperation(umath.log10, 1.0,
                              _DomainGreater(0.0))
tan = _MaskedUnaryOperation(umath.tan, 0.0,
                            _DomainTan(1e-35))
arcsin = _MaskedUnaryOperation(umath.arcsin, 0.0,
                               _DomainCheckInterval(-1.0, 1.0))
arccos = _MaskedUnaryOperation(umath.arccos, 0.0,
                               _DomainCheckInterval(-1.0, 1.0))
arccosh = _MaskedUnaryOperation(umath.arccosh, 1.0,
                                _DomainGreaterEqual(1.0))
arctanh = _MaskedUnaryOperation(umath.arctanh, 0.0,
                                _DomainCheckInterval(-1.0 + 1e-15, 1.0 - 1e-15))

# Binary ufuncs
add = _MaskedBinaryOperation(umath.add)
subtract = _MaskedBinaryOperation(umath.subtract)
multiply = _MaskedBinaryOperation(umath.multiply, 1, 1)
arctan2 = _MaskedBinaryOperation(umath.arctan2, 0.0, 1.0)
equal = _MaskedBinaryOperation(umath.equal)
equal.reduce = None
not_equal = _MaskedBinaryOperation(umath.not_equal)
not_equal.reduce = None
less_equal = _MaskedBinaryOperation(umath.less_equal)
less_equal.reduce = None
greater_equal = _MaskedBinaryOperation(umath.greater_equal)
greater_equal.reduce = None
less = _MaskedBinaryOperation(umath.less)
less.reduce = None
greater = _MaskedBinaryOperation(umath.greater)
greater.reduce = None
logical_and = _MaskedBinaryOperation(umath.logical_and)
alltrue = _MaskedBinaryOperation(umath.logical_and, 1, 1).reduce
logical_or = _MaskedBinaryOperation(umath.logical_or)
sometrue = logical_or.reduce
logical_xor = _MaskedBinaryOperation(umath.logical_xor)
bitwise_and = _MaskedBinaryOperation(umath.bitwise_and)
bitwise_or = _MaskedBinaryOperation(umath.bitwise_or)
bitwise_xor = _MaskedBinaryOperation(umath.bitwise_xor)
hypot = _MaskedBinaryOperation(umath.hypot)

# Domained binary ufuncs
divide = _DomainedBinaryOperation(umath.divide, _DomainSafeDivide(), 0, 1)
true_divide = _DomainedBinaryOperation(umath.true_divide,
                                       _DomainSafeDivide(), 0, 1)
floor_divide = _DomainedBinaryOperation(umath.floor_divide,
                                        _DomainSafeDivide(), 0, 1)
remainder = _DomainedBinaryOperation(umath.remainder,
                                     _DomainSafeDivide(), 0, 1)
fmod = _DomainedBinaryOperation(umath.fmod, _DomainSafeDivide(), 0, 1)
mod = _DomainedBinaryOperation(umath.mod, _DomainSafeDivide(), 0, 1)


###############################################################################
#                        Mask creation functions                              #
###############################################################################


def _replace_dtype_fields_recursive(dtype, primitive_dtype):
    "Private function allowing recursion in _replace_dtype_fields."
    _recurse = _replace_dtype_fields_recursive

    # Do we have some name fields ?
    if dtype.names is not None:
        descr = []
        for name in dtype.names:
            field = dtype.fields[name]
            if len(field) == 3:
                # Prepend the title to the name
                name = (field[-1], name)
            descr.append((name, _recurse(field[0], primitive_dtype)))
        new_dtype = np.dtype(descr)

    # Is this some kind of composite a la (float,2)
    elif dtype.subdtype:
        descr = list(dtype.subdtype)
        descr[0] = _recurse(dtype.subdtype[0], primitive_dtype)
        new_dtype = np.dtype(tuple(descr))

    # this is a primitive type, so do a direct replacement
    else:
        new_dtype = primitive_dtype

    # preserve identity of dtypes
    if new_dtype == dtype:
        new_dtype = dtype

    return new_dtype


def _replace_dtype_fields(dtype, primitive_dtype):
    """
    Construct a dtype description list from a given dtype.

    Returns a new dtype object, with all fields and subtypes in the given type
    recursively replaced with `primitive_dtype`.

    Arguments are coerced to dtypes first.
    """
    dtype = np.dtype(dtype)
    primitive_dtype = np.dtype(primitive_dtype)
    return _replace_dtype_fields_recursive(dtype, primitive_dtype)


def make_mask_descr(ndtype):
    """
    Construct a dtype description list from a given dtype.

    Returns a new dtype object, with the type of all fields in `ndtype` to a
    boolean type. Field names are not altered.

    Parameters
    ----------
    ndtype : dtype
        The dtype to convert.

    Returns
    -------
    result : dtype
        A dtype that looks like `ndtype`, the type of all fields is boolean.

    Examples
    --------
    >>> import numpy as np
    >>> import numpy.ma as ma
    >>> dtype = np.dtype({'names':['foo', 'bar'],
    ...                   'formats':[np.float32, np.int64]})
    >>> dtype
    dtype([('foo', '<f4'), ('bar', '<i8')])
    >>> ma.make_mask_descr(dtype)
    dtype([('foo', '|b1'), ('bar', '|b1')])
    >>> ma.make_mask_descr(np.float32)
    dtype('bool')

    """
    return _replace_dtype_fields(ndtype, MaskType)


def getmask(a):
    """
    Return the mask of a masked array, or nomask.

    Return the mask of `a` as an ndarray if `a` is a `MaskedArray` and the
    mask is not `nomask`, else return `nomask`. To guarantee a full array
    of booleans of the same shape as a, use `getmaskarray`.

    Parameters
    ----------
    a : array_like
        Input `MaskedArray` for which the mask is required.

    See Also
    --------
    getdata : Return the data of a masked array as an ndarray.
    getmaskarray : Return the mask of a masked array, or full array of False.

    Examples
    --------
    >>> import numpy as np
    >>> import numpy.ma as ma
    >>> a = ma.masked_equal([[1,2],[3,4]], 2)
    >>> a
    masked_array(
      data=[[1, --],
            [3, 4]],
      mask=[[False,  True],
            [False, False]],
      fill_value=2)
    >>> ma.getmask(a)
    array([[False,  True],
           [False, False]])

    Equivalently use the `MaskedArray` `mask` attribute.

    >>> a.mask
    array([[False,  True],
           [False, False]])

    Result when mask == `nomask`

    >>> b = ma.masked_array([[1,2],[3,4]])
    >>> b
    masked_array(
      data=[[1, 2],
            [3, 4]],
      mask=False,
      fill_value=999999)
    >>> ma.nomask
    False
    >>> ma.getmask(b) == ma.nomask
    True
    >>> b.mask == ma.nomask
    True

    """
    return getattr(a, '_mask', nomask)


get_mask = getmask


def getmaskarray(arr):
    """
    Return the mask of a masked array, or full boolean array of False.

    Return the mask of `arr` as an ndarray if `arr` is a `MaskedArray` and
    the mask is not `nomask`, else return a full boolean array of False of
    the same shape as `arr`.

    Parameters
    ----------
    arr : array_like
        Input `MaskedArray` for which the mask is required.

    See Also
    --------
    getmask : Return the mask of a masked array, or nomask.
    getdata : Return the data of a masked array as an ndarray.

    Examples
    --------
    >>> import numpy as np
    >>> import numpy.ma as ma
    >>> a = ma.masked_equal([[1,2],[3,4]], 2)
    >>> a
    masked_array(
      data=[[1, --],
            [3, 4]],
      mask=[[False,  True],
            [False, False]],
      fill_value=2)
    >>> ma.getmaskarray(a)
    array([[False,  True],
           [False, False]])

    Result when mask == ``nomask``

    >>> b = ma.masked_array([[1,2],[3,4]])
    >>> b
    masked_array(
      data=[[1, 2],
            [3, 4]],
      mask=False,
      fill_value=999999)
    >>> ma.getmaskarray(b)
    array([[False, False],
           [False, False]])

    """
    mask = getmask(arr)
    if mask is nomask:
        mask = make_mask_none(np.shape(arr), getattr(arr, 'dtype', None))
    return mask


def is_mask(m):
    """
    Return True if m is a valid, standard mask.

    This function does not check the contents of the input, only that the
    type is MaskType. In particular, this function returns False if the
    mask has a flexible dtype.

    Parameters
    ----------
    m : array_like
        Array to test.

    Returns
    -------
    result : bool
        True if `m.dtype.type` is MaskType, False otherwise.

    See Also
    --------
    ma.isMaskedArray : Test whether input is an instance of MaskedArray.

    Examples
    --------
    >>> import numpy as np
    >>> import numpy.ma as ma
    >>> m = ma.masked_equal([0, 1, 0, 2, 3], 0)
    >>> m
    masked_array(data=[--, 1, --, 2, 3],
                 mask=[ True, False,  True, False, False],
           fill_value=0)
    >>> ma.is_mask(m)
    False
    >>> ma.is_mask(m.mask)
    True

    Input must be an ndarray (or have similar attributes)
    for it to be considered a valid mask.

    >>> m = [False, True, False]
    >>> ma.is_mask(m)
    False
    >>> m = np.array([False, True, False])
    >>> m
    array([False,  True, False])
    >>> ma.is_mask(m)
    True

    Arrays with complex dtypes don't return True.

    >>> dtype = np.dtype({'names':['monty', 'pithon'],
    ...                   'formats':[bool, bool]})
    >>> dtype
    dtype([('monty', '|b1'), ('pithon', '|b1')])
    >>> m = np.array([(True, False), (False, True), (True, False)],
    ...              dtype=dtype)
    >>> m
    array([( True, False), (False,  True), ( True, False)],
          dtype=[('monty', '?'), ('pithon', '?')])
    >>> ma.is_mask(m)
    False

    """
    try:
        return m.dtype.type is MaskType
    except AttributeError:
        return False


def _shrink_mask(m):
    """
    Shrink a mask to nomask if possible
    """
    if m.dtype.names is None and not m.any():
        return nomask
    else:
        return m


def make_mask(m, copy=False, shrink=True, dtype=MaskType):
    """
    Create a boolean mask from an array.

    Return `m` as a boolean mask, creating a copy if necessary or requested.
    The function can accept any sequence that is convertible to integers,
    or ``nomask``.  Does not require that contents must be 0s and 1s, values
    of 0 are interpreted as False, everything else as True.

    Parameters
    ----------
    m : array_like
        Potential mask.
    copy : bool, optional
        Whether to return a copy of `m` (True) or `m` itself (False).
    shrink : bool, optional
        Whether to shrink `m` to ``nomask`` if all its values are False.
    dtype : dtype, optional
        Data-type of the output mask. By default, the output mask has a
        dtype of MaskType (bool). If the dtype is flexible, each field has
        a boolean dtype. This is ignored when `m` is ``nomask``, in which
        case ``nomask`` is always returned.

    Returns
    -------
    result : ndarray
        A boolean mask derived from `m`.

    Examples
    --------
    >>> import numpy as np
    >>> import numpy.ma as ma
    >>> m = [True, False, True, True]
    >>> ma.make_mask(m)
    array([ True, False,  True,  True])
    >>> m = [1, 0, 1, 1]
    >>> ma.make_mask(m)
    array([ True, False,  True,  True])
    >>> m = [1, 0, 2, -3]
    >>> ma.make_mask(m)
    array([ True, False,  True,  True])

    Effect of the `shrink` parameter.

    >>> m = np.zeros(4)
    >>> m
    array([0., 0., 0., 0.])
    >>> ma.make_mask(m)
    False
    >>> ma.make_mask(m, shrink=False)
    array([False, False, False, False])

    Using a flexible `dtype`.

    >>> m = [1, 0, 1, 1]
    >>> n = [0, 1, 0, 0]
    >>> arr = []
    >>> for man, mouse in zip(m, n):
    ...     arr.append((man, mouse))
    >>> arr
    [(1, 0), (0, 1), (1, 0), (1, 0)]
    >>> dtype = np.dtype({'names':['man', 'mouse'],
    ...                   'formats':[np.int64, np.int64]})
    >>> arr = np.array(arr, dtype=dtype)
    >>> arr
    array([(1, 0), (0, 1), (1, 0), (1, 0)],
          dtype=[('man', '<i8'), ('mouse', '<i8')])
    >>> ma.make_mask(arr, dtype=dtype)
    array([(True, False), (False, True), (True, False), (True, False)],
          dtype=[('man', '|b1'), ('mouse', '|b1')])

    """
    if m is nomask:
        return nomask

    # Make sure the input dtype is valid.
    dtype = make_mask_descr(dtype)

    # legacy boolean special case: "existence of fields implies true"
    if isinstance(m, ndarray) and m.dtype.fields and dtype == np.bool:
        return np.ones(m.shape, dtype=dtype)

    # Fill the mask in case there are missing data; turn it into an ndarray.
    copy = None if not copy else True
    result = np.array(filled(m, True), copy=copy, dtype=dtype, subok=True)
    # Bas les masques !
    if shrink:
        result = _shrink_mask(result)
    return result


def make_mask_none(newshape, dtype=None):
    """
    Return a boolean mask of the given shape, filled with False.

    This function returns a boolean ndarray with all entries False, that can
    be used in common mask manipulations. If a complex dtype is specified, the
    type of each field is converted to a boolean type.

    Parameters
    ----------
    newshape : tuple
        A tuple indicating the shape of the mask.
    dtype : {None, dtype}, optional
        If None, use a MaskType instance. Otherwise, use a new datatype with
        the same fields as `dtype`, converted to boolean types.

    Returns
    -------
    result : ndarray
        An ndarray of appropriate shape and dtype, filled with False.

    See Also
    --------
    make_mask : Create a boolean mask from an array.
    make_mask_descr : Construct a dtype description list from a given dtype.

    Examples
    --------
    >>> import numpy as np
    >>> import numpy.ma as ma
    >>> ma.make_mask_none((3,))
    array([False, False, False])

    Defining a more complex dtype.

    >>> dtype = np.dtype({'names':['foo', 'bar'],
    ...                   'formats':[np.float32, np.int64]})
    >>> dtype
    dtype([('foo', '<f4'), ('bar', '<i8')])
    >>> ma.make_mask_none((3,), dtype=dtype)
    array([(False, False), (False, False), (False, False)],
          dtype=[('foo', '|b1'), ('bar', '|b1')])

    """
    if dtype is None:
        result = np.zeros(newshape, dtype=MaskType)
    else:
        result = np.zeros(newshape, dtype=make_mask_descr(dtype))
    return result


def _recursive_mask_or(m1, m2, newmask):
    names = m1.dtype.names
    for name in names:
        current1 = m1[name]
        if current1.dtype.names is not None:
            _recursive_mask_or(current1, m2[name], newmask[name])
        else:
            umath.logical_or(current1, m2[name], newmask[name])


def mask_or(m1, m2, copy=False, shrink=True):
    """
    Combine two masks with the ``logical_or`` operator.

    The result may be a view on `m1` or `m2` if the other is `nomask`
    (i.e. False).

    Parameters
    ----------
    m1, m2 : array_like
        Input masks.
    copy : bool, optional
        If copy is False and one of the inputs is `nomask`, return a view
        of the other input mask. Defaults to False.
    shrink : bool, optional
        Whether to shrink the output to `nomask` if all its values are
        False. Defaults to True.

    Returns
    -------
    mask : output mask
        The result masks values that are masked in either `m1` or `m2`.

    Raises
    ------
    ValueError
        If `m1` and `m2` have different flexible dtypes.

    Examples
    --------
    >>> import numpy as np
    >>> m1 = np.ma.make_mask([0, 1, 1, 0])
    >>> m2 = np.ma.make_mask([1, 0, 0, 0])
    >>> np.ma.mask_or(m1, m2)
    array([ True,  True,  True, False])

    """

    if (m1 is nomask) or (m1 is False):
        dtype = getattr(m2, 'dtype', MaskType)
        return make_mask(m2, copy=copy, shrink=shrink, dtype=dtype)
    if (m2 is nomask) or (m2 is False):
        dtype = getattr(m1, 'dtype', MaskType)
        return make_mask(m1, copy=copy, shrink=shrink, dtype=dtype)
    if m1 is m2 and is_mask(m1):
        return _shrink_mask(m1) if shrink else m1
    (dtype1, dtype2) = (getattr(m1, 'dtype', None), getattr(m2, 'dtype', None))
    if dtype1 != dtype2:
        raise ValueError("Incompatible dtypes '%s'<>'%s'" % (dtype1, dtype2))
    if dtype1.names is not None:
        # Allocate an output mask array with the properly broadcast shape.
        newmask = np.empty(np.broadcast(m1, m2).shape, dtype1)
        _recursive_mask_or(m1, m2, newmask)
        return newmask
    return make_mask(umath.logical_or(m1, m2), copy=copy, shrink=shrink)


def flatten_mask(mask):
    """
    Returns a completely flattened version of the mask, where nested fields
    are collapsed.

    Parameters
    ----------
    mask : array_like
        Input array, which will be interpreted as booleans.

    Returns
    -------
    flattened_mask : ndarray of bools
        The flattened input.

    Examples
    --------
    >>> import numpy as np
    >>> mask = np.array([0, 0, 1])
    >>> np.ma.flatten_mask(mask)
    array([False, False,  True])

    >>> mask = np.array([(0, 0), (0, 1)], dtype=[('a', bool), ('b', bool)])
    >>> np.ma.flatten_mask(mask)
    array([False, False, False,  True])

    >>> mdtype = [('a', bool), ('b', [('ba', bool), ('bb', bool)])]
    >>> mask = np.array([(0, (0, 0)), (0, (0, 1))], dtype=mdtype)
    >>> np.ma.flatten_mask(mask)
    array([False, False, False, False, False,  True])

    """

    def _flatmask(mask):
        "Flatten the mask and returns a (maybe nested) sequence of booleans."
        mnames = mask.dtype.names
        if mnames is not None:
            return [flatten_mask(mask[name]) for name in mnames]
        else:
            return mask

    def _flatsequence(sequence):
        "Generates a flattened version of the sequence."
        try:
            for element in sequence:
                if hasattr(element, '__iter__'):
                    yield from _flatsequence(element)
                else:
                    yield element
        except TypeError:
            yield sequence

    mask = np.asarray(mask)
    flattened = _flatsequence(_flatmask(mask))
    return np.array(list(flattened), dtype=bool)


def _check_mask_axis(mask, axis, keepdims=np._NoValue):
    "Check whether there are masked values along the given axis"
    kwargs = {} if keepdims is np._NoValue else {'keepdims': keepdims}
    if mask is not nomask:
        return mask.all(axis=axis, **kwargs)
    return nomask


###############################################################################
#                             Masking functions                               #
###############################################################################

def masked_where(condition, a, copy=True):
    """
    Mask an array where a condition is met.

    Return `a` as an array masked where `condition` is True.
    Any masked values of `a` or `condition` are also masked in the output.

    Parameters
    ----------
    condition : array_like
        Masking condition.  When `condition` tests floating point values for
        equality, consider using ``masked_values`` instead.
    a : array_like
        Array to mask.
    copy : bool
        If True (default) make a copy of `a` in the result.  If False modify
        `a` in place and return a view.

    Returns
    -------
    result : MaskedArray
        The result of masking `a` where `condition` is True.

    See Also
    --------
    masked_values : Mask using floating point equality.
    masked_equal : Mask where equal to a given value.
    masked_not_equal : Mask where *not* equal to a given value.
    masked_less_equal : Mask where less than or equal to a given value.
    masked_greater_equal : Mask where greater than or equal to a given value.
    masked_less : Mask where less than a given value.
    masked_greater : Mask where greater than a given value.
    masked_inside : Mask inside a given interval.
    masked_outside : Mask outside a given interval.
    masked_invalid : Mask invalid values (NaNs or infs).

    Examples
    --------
    >>> import numpy as np
    >>> import numpy.ma as ma
    >>> a = np.arange(4)
    >>> a
    array([0, 1, 2, 3])
    >>> ma.masked_where(a <= 2, a)
    masked_array(data=[--, --, --, 3],
                 mask=[ True,  True,  True, False],
           fill_value=999999)

    Mask array `b` conditional on `a`.

    >>> b = ['a', 'b', 'c', 'd']
    >>> ma.masked_where(a == 2, b)
    masked_array(data=['a', 'b', --, 'd'],
                 mask=[False, False,  True, False],
           fill_value='N/A',
                dtype='<U1')

    Effect of the `copy` argument.

    >>> c = ma.masked_where(a <= 2, a)
    >>> c
    masked_array(data=[--, --, --, 3],
                 mask=[ True,  True,  True, False],
           fill_value=999999)
    >>> c[0] = 99
    >>> c
    masked_array(data=[99, --, --, 3],
                 mask=[False,  True,  True, False],
           fill_value=999999)
    >>> a
    array([0, 1, 2, 3])
    >>> c = ma.masked_where(a <= 2, a, copy=False)
    >>> c[0] = 99
    >>> c
    masked_array(data=[99, --, --, 3],
                 mask=[False,  True,  True, False],
           fill_value=999999)
    >>> a
    array([99,  1,  2,  3])

    When `condition` or `a` contain masked values.

    >>> a = np.arange(4)
    >>> a = ma.masked_where(a == 2, a)
    >>> a
    masked_array(data=[0, 1, --, 3],
                 mask=[False, False,  True, False],
           fill_value=999999)
    >>> b = np.arange(4)
    >>> b = ma.masked_where(b == 0, b)
    >>> b
    masked_array(data=[--, 1, 2, 3],
                 mask=[ True, False, False, False],
           fill_value=999999)
    >>> ma.masked_where(a == 3, b)
    masked_array(data=[--, 1, --, --],
                 mask=[ True, False,  True,  True],
           fill_value=999999)

    """
    # Make sure that condition is a valid standard-type mask.
    cond = make_mask(condition, shrink=False)
    a = np.array(a, copy=copy, subok=True)

    (cshape, ashape) = (cond.shape, a.shape)
    if cshape and cshape != ashape:
        raise IndexError("Inconsistent shape between the condition and the input"
                         " (got %s and %s)" % (cshape, ashape))
    if hasattr(a, '_mask'):
        cond = mask_or(cond, a._mask)
        cls = type(a)
    else:
        cls = MaskedArray
    result = a.view(cls)
    # Assign to *.mask so that structured masks are handled correctly.
    result.mask = _shrink_mask(cond)
    # There is no view of a boolean so when 'a' is a MaskedArray with nomask
    # the update to the result's mask has no effect.
    if not copy and hasattr(a, '_mask') and getmask(a) is nomask:
        a._mask = result._mask.view()
    return result


def masked_greater(x, value, copy=True):
    """
    Mask an array where greater than a given value.

    This function is a shortcut to ``masked_where``, with
    `condition` = (x > value).

    See Also
    --------
    masked_where : Mask where a condition is met.

    Examples
    --------
    >>> import numpy as np
    >>> import numpy.ma as ma
    >>> a = np.arange(4)
    >>> a
    array([0, 1, 2, 3])
    >>> ma.masked_greater(a, 2)
    masked_array(data=[0, 1, 2, --],
                 mask=[False, False, False,  True],
           fill_value=999999)

    """
    return masked_where(greater(x, value), x, copy=copy)


def masked_greater_equal(x, value, copy=True):
    """
    Mask an array where greater than or equal to a given value.

    This function is a shortcut to ``masked_where``, with
    `condition` = (x >= value).

    See Also
    --------
    masked_where : Mask where a condition is met.

    Examples
    --------
    >>> import numpy as np
    >>> import numpy.ma as ma
    >>> a = np.arange(4)
    >>> a
    array([0, 1, 2, 3])
    >>> ma.masked_greater_equal(a, 2)
    masked_array(data=[0, 1, --, --],
                 mask=[False, False,  True,  True],
           fill_value=999999)

    """
    return masked_where(greater_equal(x, value), x, copy=copy)


def masked_less(x, value, copy=True):
    """
    Mask an array where less than a given value.

    This function is a shortcut to ``masked_where``, with
    `condition` = (x < value).

    See Also
    --------
    masked_where : Mask where a condition is met.

    Examples
    --------
    >>> import numpy as np
    >>> import numpy.ma as ma
    >>> a = np.arange(4)
    >>> a
    array([0, 1, 2, 3])
    >>> ma.masked_less(a, 2)
    masked_array(data=[--, --, 2, 3],
                 mask=[ True,  True, False, False],
           fill_value=999999)

    """
    return masked_where(less(x, value), x, copy=copy)


def masked_less_equal(x, value, copy=True):
    """
    Mask an array where less than or equal to a given value.

    This function is a shortcut to ``masked_where``, with
    `condition` = (x <= value).

    See Also
    --------
    masked_where : Mask where a condition is met.

    Examples
    --------
    >>> import numpy as np
    >>> import numpy.ma as ma
    >>> a = np.arange(4)
    >>> a
    array([0, 1, 2, 3])
    >>> ma.masked_less_equal(a, 2)
    masked_array(data=[--, --, --, 3],
                 mask=[ True,  True,  True, False],
           fill_value=999999)

    """
    return masked_where(less_equal(x, value), x, copy=copy)


def masked_not_equal(x, value, copy=True):
    """
    Mask an array where *not* equal to a given value.

    This function is a shortcut to ``masked_where``, with
    `condition` = (x != value).

    See Also
    --------
    masked_where : Mask where a condition is met.

    Examples
    --------
    >>> import numpy as np
    >>> import numpy.ma as ma
    >>> a = np.arange(4)
    >>> a
    array([0, 1, 2, 3])
    >>> ma.masked_not_equal(a, 2)
    masked_array(data=[--, --, 2, --],
                 mask=[ True,  True, False,  True],
           fill_value=999999)

    """
    return masked_where(not_equal(x, value), x, copy=copy)


def masked_equal(x, value, copy=True):
    """
    Mask an array where equal to a given value.

    Return a MaskedArray, masked where the data in array `x` are
    equal to `value`. The fill_value of the returned MaskedArray
    is set to `value`.

    For floating point arrays, consider using ``masked_values(x, value)``.

    See Also
    --------
    masked_where : Mask where a condition is met.
    masked_values : Mask using floating point equality.

    Examples
    --------
    >>> import numpy as np
    >>> import numpy.ma as ma
    >>> a = np.arange(4)
    >>> a
    array([0, 1, 2, 3])
    >>> ma.masked_equal(a, 2)
    masked_array(data=[0, 1, --, 3],
                 mask=[False, False,  True, False],
           fill_value=2)

    """
    output = masked_where(equal(x, value), x, copy=copy)
    output.fill_value = value
    return output


def masked_inside(x, v1, v2, copy=True):
    """
    Mask an array inside a given interval.

    Shortcut to ``masked_where``, where `condition` is True for `x` inside
    the interval [v1,v2] (v1 <= x <= v2).  The boundaries `v1` and `v2`
    can be given in either order.

    See Also
    --------
    masked_where : Mask where a condition is met.

    Notes
    -----
    The array `x` is prefilled with its filling value.

    Examples
    --------
    >>> import numpy as np
    >>> import numpy.ma as ma
    >>> x = [0.31, 1.2, 0.01, 0.2, -0.4, -1.1]
    >>> ma.masked_inside(x, -0.3, 0.3)
    masked_array(data=[0.31, 1.2, --, --, -0.4, -1.1],
                 mask=[False, False,  True,  True, False, False],
           fill_value=1e+20)

    The order of `v1` and `v2` doesn't matter.

    >>> ma.masked_inside(x, 0.3, -0.3)
    masked_array(data=[0.31, 1.2, --, --, -0.4, -1.1],
                 mask=[False, False,  True,  True, False, False],
           fill_value=1e+20)

    """
    if v2 < v1:
        (v1, v2) = (v2, v1)
    xf = filled(x)
    condition = (xf >= v1) & (xf <= v2)
    return masked_where(condition, x, copy=copy)


def masked_outside(x, v1, v2, copy=True):
    """
    Mask an array outside a given interval.

    Shortcut to ``masked_where``, where `condition` is True for `x` outside
    the interval [v1,v2] (x < v1)|(x > v2).
    The boundaries `v1` and `v2` can be given in either order.

    See Also
    --------
    masked_where : Mask where a condition is met.

    Notes
    -----
    The array `x` is prefilled with its filling value.

    Examples
    --------
    >>> import numpy as np
    >>> import numpy.ma as ma
    >>> x = [0.31, 1.2, 0.01, 0.2, -0.4, -1.1]
    >>> ma.masked_outside(x, -0.3, 0.3)
    masked_array(data=[--, --, 0.01, 0.2, --, --],
                 mask=[ True,  True, False, False,  True,  True],
           fill_value=1e+20)

    The order of `v1` and `v2` doesn't matter.

    >>> ma.masked_outside(x, 0.3, -0.3)
    masked_array(data=[--, --, 0.01, 0.2, --, --],
                 mask=[ True,  True, False, False,  True,  True],
           fill_value=1e+20)

    """
    if v2 < v1:
        (v1, v2) = (v2, v1)
    xf = filled(x)
    condition = (xf < v1) | (xf > v2)
    return masked_where(condition, x, copy=copy)


def masked_object(x, value, copy=True, shrink=True):
    """
    Mask the array `x` where the data are exactly equal to value.

    This function is similar to `masked_values`, but only suitable
    for object arrays: for floating point, use `masked_values` instead.

    Parameters
    ----------
    x : array_like
        Array to mask
    value : object
        Comparison value
    copy : {True, False}, optional
        Whether to return a copy of `x`.
    shrink : {True, False}, optional
        Whether to collapse a mask full of False to nomask

    Returns
    -------
    result : MaskedArray
        The result of masking `x` where equal to `value`.

    See Also
    --------
    masked_where : Mask where a condition is met.
    masked_equal : Mask where equal to a given value (integers).
    masked_values : Mask using floating point equality.

    Examples
    --------
    >>> import numpy as np
    >>> import numpy.ma as ma
    >>> food = np.array(['green_eggs', 'ham'], dtype=object)
    >>> # don't eat spoiled food
    >>> eat = ma.masked_object(food, 'green_eggs')
    >>> eat
    masked_array(data=[--, 'ham'],
                 mask=[ True, False],
           fill_value='green_eggs',
                dtype=object)
    >>> # plain ol` ham is boring
    >>> fresh_food = np.array(['cheese', 'ham', 'pineapple'], dtype=object)
    >>> eat = ma.masked_object(fresh_food, 'green_eggs')
    >>> eat
    masked_array(data=['cheese', 'ham', 'pineapple'],
                 mask=False,
           fill_value='green_eggs',
                dtype=object)

    Note that `mask` is set to ``nomask`` if possible.

    >>> eat
    masked_array(data=['cheese', 'ham', 'pineapple'],
                 mask=False,
           fill_value='green_eggs',
                dtype=object)

    """
    if isMaskedArray(x):
        condition = umath.equal(x._data, value)
        mask = x._mask
    else:
        condition = umath.equal(np.asarray(x), value)
        mask = nomask
    mask = mask_or(mask, make_mask(condition, shrink=shrink))
    return masked_array(x, mask=mask, copy=copy, fill_value=value)


def masked_values(x, value, rtol=1e-5, atol=1e-8, copy=True, shrink=True):
    """
    Mask using floating point equality.

    Return a MaskedArray, masked where the data in array `x` are approximately
    equal to `value`, determined using `isclose`. The default tolerances for
    `masked_values` are the same as those for `isclose`.

    For integer types, exact equality is used, in the same way as
    `masked_equal`.

    The fill_value is set to `value` and the mask is set to ``nomask`` if
    possible.

    Parameters
    ----------
    x : array_like
        Array to mask.
    value : float
        Masking value.
    rtol, atol : float, optional
        Tolerance parameters passed on to `isclose`
    copy : bool, optional
        Whether to return a copy of `x`.
    shrink : bool, optional
        Whether to collapse a mask full of False to ``nomask``.

    Returns
    -------
    result : MaskedArray
        The result of masking `x` where approximately equal to `value`.

    See Also
    --------
    masked_where : Mask where a condition is met.
    masked_equal : Mask where equal to a given value (integers).

    Examples
    --------
    >>> import numpy as np
    >>> import numpy.ma as ma
    >>> x = np.array([1, 1.1, 2, 1.1, 3])
    >>> ma.masked_values(x, 1.1)
    masked_array(data=[1.0, --, 2.0, --, 3.0],
                 mask=[False,  True, False,  True, False],
           fill_value=1.1)

    Note that `mask` is set to ``nomask`` if possible.

    >>> ma.masked_values(x, 2.1)
    masked_array(data=[1. , 1.1, 2. , 1.1, 3. ],
                 mask=False,
           fill_value=2.1)

    Unlike `masked_equal`, `masked_values` can perform approximate equalities.

    >>> ma.masked_values(x, 2.1, atol=1e-1)
    masked_array(data=[1.0, 1.1, --, 1.1, 3.0],
                 mask=[False, False,  True, False, False],
           fill_value=2.1)

    """
    xnew = filled(x, value)
    if np.issubdtype(xnew.dtype, np.floating):
        mask = np.isclose(xnew, value, atol=atol, rtol=rtol)
    else:
        mask = umath.equal(xnew, value)
    ret = masked_array(xnew, mask=mask, copy=copy, fill_value=value)
    if shrink:
        ret.shrink_mask()
    return ret


def masked_invalid(a, copy=True):
    """
    Mask an array where invalid values occur (NaNs or infs).

    This function is a shortcut to ``masked_where``, with
    `condition` = ~(np.isfinite(a)). Any pre-existing mask is conserved.
    Only applies to arrays with a dtype where NaNs or infs make sense
    (i.e. floating point types), but accepts any array_like object.

    See Also
    --------
    masked_where : Mask where a condition is met.

    Examples
    --------
    >>> import numpy as np
    >>> import numpy.ma as ma
    >>> a = np.arange(5, dtype=float)
    >>> a[2] = np.nan
    >>> a[3] = np.inf
    >>> a
    array([ 0.,  1., nan, inf,  4.])
    >>> ma.masked_invalid(a)
    masked_array(data=[0.0, 1.0, --, --, 4.0],
                 mask=[False, False,  True,  True, False],
           fill_value=1e+20)

    """
    a = np.array(a, copy=None, subok=True)
    res = masked_where(~(np.isfinite(a)), a, copy=copy)
    # masked_invalid previously never returned nomask as a mask and doing so
    # threw off matplotlib (gh-22842).  So use shrink=False:
    if res._mask is nomask:
        res._mask = make_mask_none(res.shape, res.dtype)
    return res

###############################################################################
#                            Printing options                                 #
###############################################################################


class _MaskedPrintOption:
    """
    Handle the string used to represent missing data in a masked array.

    """

    def __init__(self, display):
        """
        Create the masked_print_option object.

        """
        self._display = display
        self._enabled = True

    def display(self):
        """
        Display the string to print for masked values.

        """
        return self._display

    def set_display(self, s):
        """
        Set the string to print for masked values.

        """
        self._display = s

    def enabled(self):
        """
        Is the use of the display value enabled?

        """
        return self._enabled

    def enable(self, shrink=1):
        """
        Set the enabling shrink to `shrink`.

        """
        self._enabled = shrink

    def __str__(self):
        return str(self._display)

    __repr__ = __str__

# if you single index into a masked location you get this object.
masked_print_option = _MaskedPrintOption('--')


def _recursive_printoption(result, mask, printopt):
    """
    Puts printoptions in result where mask is True.

    Private function allowing for recursion

    """
    names = result.dtype.names
    if names is not None:
        for name in names:
            curdata = result[name]
            curmask = mask[name]
            _recursive_printoption(curdata, curmask, printopt)
    else:
        np.copyto(result, printopt, where=mask)
    return

# For better or worse, these end in a newline
_legacy_print_templates = dict(
    long_std=textwrap.dedent("""\
        masked_%(name)s(data =
         %(data)s,
        %(nlen)s        mask =
         %(mask)s,
        %(nlen)s  fill_value = %(fill)s)
        """),
    long_flx=textwrap.dedent("""\
        masked_%(name)s(data =
         %(data)s,
        %(nlen)s        mask =
         %(mask)s,
        %(nlen)s  fill_value = %(fill)s,
        %(nlen)s       dtype = %(dtype)s)
        """),
    short_std=textwrap.dedent("""\
        masked_%(name)s(data = %(data)s,
        %(nlen)s        mask = %(mask)s,
        %(nlen)s  fill_value = %(fill)s)
        """),
    short_flx=textwrap.dedent("""\
        masked_%(name)s(data = %(data)s,
        %(nlen)s        mask = %(mask)s,
        %(nlen)s  fill_value = %(fill)s,
        %(nlen)s       dtype = %(dtype)s)
        """)
)

###############################################################################
#                          MaskedArray class                                  #
###############################################################################


def _recursive_filled(a, mask, fill_value):
    """
    Recursively fill `a` with `fill_value`.

    """
    names = a.dtype.names
    for name in names:
        current = a[name]
        if current.dtype.names is not None:
            _recursive_filled(current, mask[name], fill_value[name])
        else:
            np.copyto(current, fill_value[name], where=mask[name])


def flatten_structured_array(a):
    """
    Flatten a structured array.

    The data type of the output is chosen such that it can represent all of the
    (nested) fields.

    Parameters
    ----------
    a : structured array

    Returns
    -------
    output : masked array or ndarray
        A flattened masked array if the input is a masked array, otherwise a
        standard ndarray.

    Examples
    --------
    >>> import numpy as np
    >>> ndtype = [('a', int), ('b', float)]
    >>> a = np.array([(1, 1), (2, 2)], dtype=ndtype)
    >>> np.ma.flatten_structured_array(a)
    array([[1., 1.],
           [2., 2.]])

    """

    def flatten_sequence(iterable):
        """
        Flattens a compound of nested iterables.

        """
        for elm in iter(iterable):
            if hasattr(elm, '__iter__'):
                yield from flatten_sequence(elm)
            else:
                yield elm

    a = np.asanyarray(a)
    inishape = a.shape
    a = a.ravel()
    if isinstance(a, MaskedArray):
        out = np.array([tuple(flatten_sequence(d.item())) for d in a._data])
        out = out.view(MaskedArray)
        out._mask = np.array([tuple(flatten_sequence(d.item()))
                              for d in getmaskarray(a)])
    else:
        out = np.array([tuple(flatten_sequence(d.item())) for d in a])
    if len(inishape) > 1:
        newshape = list(out.shape)
        newshape[0] = inishape
        out.shape = tuple(flatten_sequence(newshape))
    return out


def _arraymethod(funcname, onmask=True):
    """
    Return a class method wrapper around a basic array method.

    Creates a class method which returns a masked array, where the new
    ``_data`` array is the output of the corresponding basic method called
    on the original ``_data``.

    If `onmask` is True, the new mask is the output of the method called
    on the initial mask. Otherwise, the new mask is just a reference
    to the initial mask.

    Parameters
    ----------
    funcname : str
        Name of the function to apply on data.
    onmask : bool
        Whether the mask must be processed also (True) or left
        alone (False). Default is True. Make available as `_onmask`
        attribute.

    Returns
    -------
    method : instancemethod
        Class method wrapper of the specified basic array method.

    """
    def wrapped_method(self, *args, **params):
        result = getattr(self._data, funcname)(*args, **params)
        result = result.view(type(self))
        result._update_from(self)
        mask = self._mask
        if not onmask:
            result.__setmask__(mask)
        elif mask is not nomask:
            # __setmask__ makes a copy, which we don't want
            result._mask = getattr(mask, funcname)(*args, **params)
        return result
    methdoc = getattr(ndarray, funcname, None) or getattr(np, funcname, None)
    if methdoc is not None:
        wrapped_method.__doc__ = methdoc.__doc__
    wrapped_method.__name__ = funcname
    return wrapped_method


class MaskedIterator:
    """
    Flat iterator object to iterate over masked arrays.

    A `MaskedIterator` iterator is returned by ``x.flat`` for any masked array
    `x`. It allows iterating over the array as if it were a 1-D array,
    either in a for-loop or by calling its `next` method.

    Iteration is done in C-contiguous style, with the last index varying the
    fastest. The iterator can also be indexed using basic slicing or
    advanced indexing.

    See Also
    --------
    MaskedArray.flat : Return a flat iterator over an array.
    MaskedArray.flatten : Returns a flattened copy of an array.

    Notes
    -----
    `MaskedIterator` is not exported by the `ma` module. Instead of
    instantiating a `MaskedIterator` directly, use `MaskedArray.flat`.

    Examples
    --------
    >>> import numpy as np
    >>> x = np.ma.array(arange(6).reshape(2, 3))
    >>> fl = x.flat
    >>> type(fl)
    <class 'numpy.ma.MaskedIterator'>
    >>> for item in fl:
    ...     print(item)
    ...
    0
    1
    2
    3
    4
    5

    Extracting more than a single element b indexing the `MaskedIterator`
    returns a masked array:

    >>> fl[2:4]
    masked_array(data = [2 3],
                 mask = False,
           fill_value = 999999)

    """

    def __init__(self, ma):
        self.ma = ma
        self.dataiter = ma._data.flat

        if ma._mask is nomask:
            self.maskiter = None
        else:
            self.maskiter = ma._mask.flat

    def __iter__(self):
        return self

    def __getitem__(self, indx):
        result = self.dataiter.__getitem__(indx).view(type(self.ma))
        if self.maskiter is not None:
            _mask = self.maskiter.__getitem__(indx)
            if isinstance(_mask, ndarray):
                # set shape to match that of data; this is needed for matrices
                _mask.shape = result.shape
                result._mask = _mask
            elif isinstance(_mask, np.void):
                return mvoid(result, mask=_mask, hardmask=self.ma._hardmask)
            elif _mask:  # Just a scalar, masked
                return masked
        return result

    # This won't work if ravel makes a copy
    def __setitem__(self, index, value):
        self.dataiter[index] = getdata(value)
        if self.maskiter is not None:
            self.maskiter[index] = getmaskarray(value)

    def __next__(self):
        """
        Return the next value, or raise StopIteration.

        Examples
        --------
        >>> import numpy as np
        >>> x = np.ma.array([3, 2], mask=[0, 1])
        >>> fl = x.flat
        >>> next(fl)
        3
        >>> next(fl)
        masked
        >>> next(fl)
        Traceback (most recent call last):
          ...
        StopIteration

        """
        d = next(self.dataiter)
        if self.maskiter is not None:
            m = next(self.maskiter)
            if isinstance(m, np.void):
                return mvoid(d, mask=m, hardmask=self.ma._hardmask)
            elif m:  # Just a scalar, masked
                return masked
        return d


@set_module("numpy.ma")
class MaskedArray(ndarray):
    """
    An array class with possibly masked values.

    Masked values of True exclude the corresponding element from any
    computation.

    Construction::

      x = MaskedArray(data, mask=nomask, dtype=None, copy=False, subok=True,
                      ndmin=0, fill_value=None, keep_mask=True, hard_mask=None,
                      shrink=True, order=None)

    Parameters
    ----------
    data : array_like
        Input data.
    mask : sequence, optional
        Mask. Must be convertible to an array of booleans with the same
        shape as `data`. True indicates a masked (i.e. invalid) data.
    dtype : dtype, optional
        Data type of the output.
        If `dtype` is None, the type of the data argument (``data.dtype``)
        is used. If `dtype` is not None and different from ``data.dtype``,
        a copy is performed.
    copy : bool, optional
        Whether to copy the input data (True), or to use a reference instead.
        Default is False.
    subok : bool, optional
        Whether to return a subclass of `MaskedArray` if possible (True) or a
        plain `MaskedArray`. Default is True.
    ndmin : int, optional
        Minimum number of dimensions. Default is 0.
    fill_value : scalar, optional
        Value used to fill in the masked values when necessary.
        If None, a default based on the data-type is used.
    keep_mask : bool, optional
        Whether to combine `mask` with the mask of the input data, if any
        (True), or to use only `mask` for the output (False). Default is True.
    hard_mask : bool, optional
        Whether to use a hard mask or not. With a hard mask, masked values
        cannot be unmasked. Default is False.
    shrink : bool, optional
        Whether to force compression of an empty mask. Default is True.
    order : {'C', 'F', 'A'}, optional
        Specify the order of the array.  If order is 'C', then the array
        will be in C-contiguous order (last-index varies the fastest).
        If order is 'F', then the returned array will be in
        Fortran-contiguous order (first-index varies the fastest).
        If order is 'A' (default), then the returned array may be
        in any order (either C-, Fortran-contiguous, or even discontiguous),
        unless a copy is required, in which case it will be C-contiguous.

    Examples
    --------
    >>> import numpy as np

    The ``mask`` can be initialized with an array of boolean values
    with the same shape as ``data``.

    >>> data = np.arange(6).reshape((2, 3))
    >>> np.ma.MaskedArray(data, mask=[[False, True, False],
    ...                               [False, False, True]])
    masked_array(
      data=[[0, --, 2],
            [3, 4, --]],
      mask=[[False,  True, False],
            [False, False,  True]],
      fill_value=999999)

    Alternatively, the ``mask`` can be initialized to homogeneous boolean
    array with the same shape as ``data`` by passing in a scalar
    boolean value:

    >>> np.ma.MaskedArray(data, mask=False)
    masked_array(
      data=[[0, 1, 2],
            [3, 4, 5]],
      mask=[[False, False, False],
            [False, False, False]],
      fill_value=999999)

    >>> np.ma.MaskedArray(data, mask=True)
    masked_array(
      data=[[--, --, --],
            [--, --, --]],
      mask=[[ True,  True,  True],
            [ True,  True,  True]],
      fill_value=999999,
      dtype=int64)

    .. note::
        The recommended practice for initializing ``mask`` with a scalar
        boolean value is to use ``True``/``False`` rather than
        ``np.True_``/``np.False_``. The reason is :attr:`nomask`
        is represented internally as ``np.False_``.

        >>> np.False_ is np.ma.nomask
        True

    """

    __array_priority__ = 15
    _defaultmask = nomask
    _defaulthardmask = False
    _baseclass = ndarray

    # Maximum number of elements per axis used when printing an array. The
    # 1d case is handled separately because we need more values in this case.
    _print_width = 100
    _print_width_1d = 1500

    def __new__(cls, data=None, mask=nomask, dtype=None, copy=False,
                subok=True, ndmin=0, fill_value=None, keep_mask=True,
                hard_mask=None, shrink=True, order=None):
        """
        Create a new masked array from scratch.

        Notes
        -----
        A masked array can also be created by taking a .view(MaskedArray).

        """
        # Process data.
        copy = None if not copy else True
        _data = np.array(data, dtype=dtype, copy=copy,
                         order=order, subok=True, ndmin=ndmin)
        _baseclass = getattr(data, '_baseclass', type(_data))
        # Check that we're not erasing the mask.
        if isinstance(data, MaskedArray) and (data.shape != _data.shape):
            copy = True

        # Here, we copy the _view_, so that we can attach new properties to it
        # we must never do .view(MaskedConstant), as that would create a new
        # instance of np.ma.masked, which make identity comparison fail
        if isinstance(data, cls) and subok and not isinstance(data, MaskedConstant):
            _data = ndarray.view(_data, type(data))
        else:
            _data = ndarray.view(_data, cls)

        # Handle the case where data is not a subclass of ndarray, but
        # still has the _mask attribute like MaskedArrays
        if hasattr(data, '_mask') and not isinstance(data, ndarray):
            _data._mask = data._mask
            # FIXME: should we set `_data._sharedmask = True`?
        # Process mask.
        # Type of the mask
        mdtype = make_mask_descr(_data.dtype)
        if mask is nomask:
            # Case 1. : no mask in input.
            # Erase the current mask ?
            if not keep_mask:
                # With a reduced version
                if shrink:
                    _data._mask = nomask
                # With full version
                else:
                    _data._mask = np.zeros(_data.shape, dtype=mdtype)
            # Check whether we missed something
            elif isinstance(data, (tuple, list)):
                try:
                    # If data is a sequence of masked array
                    mask = np.array(
                        [getmaskarray(np.asanyarray(m, dtype=_data.dtype))
                         for m in data], dtype=mdtype)
                except (ValueError, TypeError):
                    # If data is nested
                    mask = nomask
                # Force shrinking of the mask if needed (and possible)
                if (mdtype == MaskType) and mask.any():
                    _data._mask = mask
                    _data._sharedmask = False
            else:
                _data._sharedmask = not copy
                if copy:
                    _data._mask = _data._mask.copy()
                    # Reset the shape of the original mask
                    if getmask(data) is not nomask:
                        # gh-21022 encounters an issue here
                        # because data._mask.shape is not writeable, but
                        # the op was also pointless in that case, because
                        # the shapes were the same, so we can at least
                        # avoid that path
                        if data._mask.shape != data.shape:
                            data._mask.shape = data.shape
        else:
            # Case 2. : With a mask in input.
            # If mask is boolean, create an array of True or False

            # if users pass `mask=None` be forgiving here and cast it False
            # for speed; although the default is `mask=nomask` and can differ.
            if mask is None:
                mask = False

            if mask is True and mdtype == MaskType:
                mask = np.ones(_data.shape, dtype=mdtype)
            elif mask is False and mdtype == MaskType:
                mask = np.zeros(_data.shape, dtype=mdtype)
            else:
                # Read the mask with the current mdtype
                try:
                    mask = np.array(mask, copy=copy, dtype=mdtype)
                # Or assume it's a sequence of bool/int
                except TypeError:
                    mask = np.array([tuple([m] * len(mdtype)) for m in mask],
                                    dtype=mdtype)
            # Make sure the mask and the data have the same shape
            if mask.shape != _data.shape:
                (nd, nm) = (_data.size, mask.size)
                if nm == 1:
                    mask = np.resize(mask, _data.shape)
                elif nm == nd:
                    mask = np.reshape(mask, _data.shape)
                else:
                    msg = "Mask and data not compatible: data size is %i, " + \
                          "mask size is %i."
                    raise MaskError(msg % (nd, nm))
                copy = True
            # Set the mask to the new value
            if _data._mask is nomask:
                _data._mask = mask
                _data._sharedmask = not copy
            else:
                if not keep_mask:
                    _data._mask = mask
                    _data._sharedmask = not copy
                else:
                    if _data.dtype.names is not None:
                        def _recursive_or(a, b):
                            "do a|=b on each field of a, recursively"
                            for name in a.dtype.names:
                                (af, bf) = (a[name], b[name])
                                if af.dtype.names is not None:
                                    _recursive_or(af, bf)
                                else:
                                    af |= bf

                        _recursive_or(_data._mask, mask)
                    else:
                        _data._mask = np.logical_or(mask, _data._mask)
                    _data._sharedmask = False

        # Update fill_value.
        if fill_value is None:
            fill_value = getattr(data, '_fill_value', None)
        # But don't run the check unless we have something to check.
        if fill_value is not None:
            _data._fill_value = _check_fill_value(fill_value, _data.dtype)
        # Process extra options ..
        if hard_mask is None:
            _data._hardmask = getattr(data, '_hardmask', False)
        else:
            _data._hardmask = hard_mask
        _data._baseclass = _baseclass
        return _data


    def _update_from(self, obj):
        """
        Copies some attributes of obj to self.

        """
        if isinstance(obj, ndarray):
            _baseclass = type(obj)
        else:
            _baseclass = ndarray
        # We need to copy the _basedict to avoid backward propagation
        _optinfo = {}
        _optinfo.update(getattr(obj, '_optinfo', {}))
        _optinfo.update(getattr(obj, '_basedict', {}))
        if not isinstance(obj, MaskedArray):
            _optinfo.update(getattr(obj, '__dict__', {}))
        _dict = dict(_fill_value=getattr(obj, '_fill_value', None),
                     _hardmask=getattr(obj, '_hardmask', False),
                     _sharedmask=getattr(obj, '_sharedmask', False),
                     _isfield=getattr(obj, '_isfield', False),
                     _baseclass=getattr(obj, '_baseclass', _baseclass),
                     _optinfo=_optinfo,
                     _basedict=_optinfo)
        self.__dict__.update(_dict)
        self.__dict__.update(_optinfo)
        return

    def __array_finalize__(self, obj):
        """
        Finalizes the masked array.

        """
        # Get main attributes.
        self._update_from(obj)

        # We have to decide how to initialize self.mask, based on
        # obj.mask. This is very difficult.  There might be some
        # correspondence between the elements in the array we are being
        # created from (= obj) and us. Or there might not. This method can
        # be called in all kinds of places for all kinds of reasons -- could
        # be empty_like, could be slicing, could be a ufunc, could be a view.
        # The numpy subclassing interface simply doesn't give us any way
        # to know, which means that at best this method will be based on
        # guesswork and heuristics. To make things worse, there isn't even any
        # clear consensus about what the desired behavior is. For instance,
        # most users think that np.empty_like(marr) -- which goes via this
        # method -- should return a masked array with an empty mask (see
        # gh-3404 and linked discussions), but others disagree, and they have
        # existing code which depends on empty_like returning an array that
        # matches the input mask.
        #
        # Historically our algorithm was: if the template object mask had the
        # same *number of elements* as us, then we used *it's mask object
        # itself* as our mask, so that writes to us would also write to the
        # original array. This is horribly broken in multiple ways.
        #
        # Now what we do instead is, if the template object mask has the same
        # number of elements as us, and we do not have the same base pointer
        # as the template object (b/c views like arr[...] should keep the same
        # mask), then we make a copy of the template object mask and use
        # that. This is also horribly broken but somewhat less so. Maybe.
        if isinstance(obj, ndarray):
            # XX: This looks like a bug -- shouldn't it check self.dtype
            # instead?
            if obj.dtype.names is not None:
                _mask = getmaskarray(obj)
            else:
                _mask = getmask(obj)

            # If self and obj point to exactly the same data, then probably
            # self is a simple view of obj (e.g., self = obj[...]), so they
            # should share the same mask. (This isn't 100% reliable, e.g. self
            # could be the first row of obj, or have strange strides, but as a
            # heuristic it's not bad.) In all other cases, we make a copy of
            # the mask, so that future modifications to 'self' do not end up
            # side-effecting 'obj' as well.
            if (_mask is not nomask and obj.__array_interface__["data"][0]
                    != self.__array_interface__["data"][0]):
                # We should make a copy. But we could get here via astype,
                # in which case the mask might need a new dtype as well
                # (e.g., changing to or from a structured dtype), and the
                # order could have changed. So, change the mask type if
                # needed and use astype instead of copy.
                if self.dtype == obj.dtype:
                    _mask_dtype = _mask.dtype
                else:
                    _mask_dtype = make_mask_descr(self.dtype)

                if self.flags.c_contiguous:
                    order = "C"
                elif self.flags.f_contiguous:
                    order = "F"
                else:
                    order = "K"

                _mask = _mask.astype(_mask_dtype, order)
            else:
                # Take a view so shape changes, etc., do not propagate back.
                _mask = _mask.view()
        else:
            _mask = nomask

        self._mask = _mask
        # Finalize the mask
        if self._mask is not nomask:
            try:
                self._mask.shape = self.shape
            except ValueError:
                self._mask = nomask
            except (TypeError, AttributeError):
                # When _mask.shape is not writable (because it's a void)
                pass

        # Finalize the fill_value
        if self._fill_value is not None:
            self._fill_value = _check_fill_value(self._fill_value, self.dtype)
        elif self.dtype.names is not None:
            # Finalize the default fill_value for structured arrays
            self._fill_value = _check_fill_value(None, self.dtype)

    def __array_wrap__(self, obj, context=None, return_scalar=False):
        """
        Special hook for ufuncs.

        Wraps the numpy array and sets the mask according to context.

        """
        if obj is self:  # for in-place operations
            result = obj
        else:
            result = obj.view(type(self))
            result._update_from(self)

        if context is not None:
            result._mask = result._mask.copy()
            func, args, out_i = context
            # args sometimes contains outputs (gh-10459), which we don't want
            input_args = args[:func.nin]
            m = functools.reduce(mask_or, [getmaskarray(arg) for arg in input_args])
            # Get the domain mask
            domain = ufunc_domain.get(func)
            if domain is not None:
                # Take the domain, and make sure it's a ndarray
                with np.errstate(divide='ignore', invalid='ignore'):
                    # The result may be masked for two (unary) domains.
                    # That can't really be right as some domains drop
                    # the mask and some don't behaving differently here.
                    d = domain(*input_args).astype(bool, copy=False)
                    d = filled(d, True)

                if d.any():
                    # Fill the result where the domain is wrong
                    try:
                        # Binary domain: take the last value
                        fill_value = ufunc_fills[func][-1]
                    except TypeError:
                        # Unary domain: just use this one
                        fill_value = ufunc_fills[func]
                    except KeyError:
                        # Domain not recognized, use fill_value instead
                        fill_value = self.fill_value

                    np.copyto(result, fill_value, where=d)

                    # Update the mask
                    if m is nomask:
                        m = d
                    else:
                        # Don't modify inplace, we risk back-propagation
                        m = (m | d)

            # Make sure the mask has the proper size
            if result is not self and result.shape == () and m:
                return masked
            else:
                result._mask = m
                result._sharedmask = False

        return result

    def view(self, dtype=None, type=None, fill_value=None):
        """
        Return a view of the MaskedArray data.

        Parameters
        ----------
        dtype : data-type or ndarray sub-class, optional
            Data-type descriptor of the returned view, e.g., float32 or int16.
            The default, None, results in the view having the same data-type
            as `a`. As with ``ndarray.view``, dtype can also be specified as
            an ndarray sub-class, which then specifies the type of the
            returned object (this is equivalent to setting the ``type``
            parameter).
        type : Python type, optional
            Type of the returned view, either ndarray or a subclass.  The
            default None results in type preservation.
        fill_value : scalar, optional
            The value to use for invalid entries (None by default).
            If None, then this argument is inferred from the passed `dtype`, or
            in its absence the original array, as discussed in the notes below.

        See Also
        --------
        numpy.ndarray.view : Equivalent method on ndarray object.

        Notes
        -----

        ``a.view()`` is used two different ways:

        ``a.view(some_dtype)`` or ``a.view(dtype=some_dtype)`` constructs a view
        of the array's memory with a different data-type.  This can cause a
        reinterpretation of the bytes of memory.

        ``a.view(ndarray_subclass)`` or ``a.view(type=ndarray_subclass)`` just
        returns an instance of `ndarray_subclass` that looks at the same array
        (same shape, dtype, etc.)  This does not cause a reinterpretation of the
        memory.

        If `fill_value` is not specified, but `dtype` is specified (and is not
        an ndarray sub-class), the `fill_value` of the MaskedArray will be
        reset. If neither `fill_value` nor `dtype` are specified (or if
        `dtype` is an ndarray sub-class), then the fill value is preserved.
        Finally, if `fill_value` is specified, but `dtype` is not, the fill
        value is set to the specified value.

        For ``a.view(some_dtype)``, if ``some_dtype`` has a different number of
        bytes per entry than the previous dtype (for example, converting a
        regular array to a structured array), then the behavior of the view
        cannot be predicted just from the superficial appearance of ``a`` (shown
        by ``print(a)``). It also depends on exactly how ``a`` is stored in
        memory. Therefore if ``a`` is C-ordered versus fortran-ordered, versus
        defined as a slice or transpose, etc., the view may give different
        results.
        """

        if dtype is None:
            if type is None:
                output = ndarray.view(self)
            else:
                output = ndarray.view(self, type)
        elif type is None:
            try:
                if issubclass(dtype, ndarray):
                    output = ndarray.view(self, dtype)
                    dtype = None
                else:
                    output = ndarray.view(self, dtype)
            except TypeError:
                output = ndarray.view(self, dtype)
        else:
            output = ndarray.view(self, dtype, type)

        # also make the mask be a view (so attr changes to the view's
        # mask do no affect original object's mask)
        # (especially important to avoid affecting np.masked singleton)
        if getmask(output) is not nomask:
            output._mask = output._mask.view()

        # Make sure to reset the _fill_value if needed
        if getattr(output, '_fill_value', None) is not None:
            if fill_value is None:
                if dtype is None:
                    pass  # leave _fill_value as is
                else:
                    output._fill_value = None
            else:
                output.fill_value = fill_value
        return output

    def __getitem__(self, indx):
        """
        x.__getitem__(y) <==> x[y]

        Return the item described by i, as a masked array.

        """
        # We could directly use ndarray.__getitem__ on self.
        # But then we would have to modify __array_finalize__ to prevent the
        # mask of being reshaped if it hasn't been set up properly yet
        # So it's easier to stick to the current version
        dout = self.data[indx]
        _mask = self._mask

        def _is_scalar(m):
            return not isinstance(m, np.ndarray)

        def _scalar_heuristic(arr, elem):
            """
            Return whether `elem` is a scalar result of indexing `arr`, or None
            if undecidable without promoting nomask to a full mask
            """
            # obviously a scalar
            if not isinstance(elem, np.ndarray):
                return True

            # object array scalar indexing can return anything
            elif arr.dtype.type is np.object_:
                if arr.dtype is not elem.dtype:
                    # elem is an array, but dtypes do not match, so must be
                    # an element
                    return True

            # well-behaved subclass that only returns 0d arrays when
            # expected - this is not a scalar
            elif type(arr).__getitem__ == ndarray.__getitem__:
                return False

            return None

        if _mask is not nomask:
            # _mask cannot be a subclass, so it tells us whether we should
            # expect a scalar. It also cannot be of dtype object.
            mout = _mask[indx]
            scalar_expected = _is_scalar(mout)

        else:
            # attempt to apply the heuristic to avoid constructing a full mask
            mout = nomask
            scalar_expected = _scalar_heuristic(self.data, dout)
            if scalar_expected is None:
                # heuristics have failed
                # construct a full array, so we can be certain. This is costly.
                # we could also fall back on ndarray.__getitem__(self.data, indx)
                scalar_expected = _is_scalar(getmaskarray(self)[indx])

        # Did we extract a single item?
        if scalar_expected:
            # A record
            if isinstance(dout, np.void):
                # We should always re-cast to mvoid, otherwise users can
                # change masks on rows that already have masked values, but not
                # on rows that have no masked values, which is inconsistent.
                return mvoid(dout, mask=mout, hardmask=self._hardmask)

            # special case introduced in gh-5962
            elif (self.dtype.type is np.object_ and
                  isinstance(dout, np.ndarray) and
                  dout is not masked):
                # If masked, turn into a MaskedArray, with everything masked.
                if mout:
                    return MaskedArray(dout, mask=True)
                else:
                    return dout

            # Just a scalar
            else:
                if mout:
                    return masked
                else:
                    return dout
        else:
            # Force dout to MA
            dout = dout.view(type(self))
            # Inherit attributes from self
            dout._update_from(self)
            # Check the fill_value
            if is_string_or_list_of_strings(indx):
                if self._fill_value is not None:
                    dout._fill_value = self._fill_value[indx]

                    # Something like gh-15895 has happened if this check fails.
                    # _fill_value should always be an ndarray.
                    if not isinstance(dout._fill_value, np.ndarray):
                        raise RuntimeError('Internal NumPy error.')
                    # If we're indexing a multidimensional field in a
                    # structured array (such as dtype("(2,)i2,(2,)i1")),
                    # dimensionality goes up (M[field].ndim == M.ndim +
                    # M.dtype[field].ndim).  That's fine for
                    # M[field] but problematic for M[field].fill_value
                    # which should have shape () to avoid breaking several
                    # methods. There is no great way out, so set to
                    # first element. See issue #6723.
                    if dout._fill_value.ndim > 0:
                        if not (dout._fill_value ==
                                dout._fill_value.flat[0]).all():
                            warnings.warn(
                                "Upon accessing multidimensional field "
                                f"{indx!s}, need to keep dimensionality "
                                "of fill_value at 0. Discarding "
                                "heterogeneous fill_value and setting "
                                f"all to {dout._fill_value[0]!s}.",
                                stacklevel=2)
                        # Need to use `.flat[0:1].squeeze(...)` instead of just
                        # `.flat[0]` to ensure the result is a 0d array and not
                        # a scalar.
                        dout._fill_value = dout._fill_value.flat[0:1].squeeze(axis=0)
                dout._isfield = True
            # Update the mask if needed
            if mout is not nomask:
                # set shape to match that of data; this is needed for matrices
                dout._mask = reshape(mout, dout.shape)
                dout._sharedmask = True
                # Note: Don't try to check for m.any(), that'll take too long
        return dout

    # setitem may put NaNs into integer arrays or occasionally overflow a
    # float.  But this may happen in masked values, so avoid otherwise
    # correct warnings (as is typical also in masked calculations).
    @np.errstate(over='ignore', invalid='ignore')
    def __setitem__(self, indx, value):
        """
        x.__setitem__(i, y) <==> x[i]=y

        Set item described by index. If value is masked, masks those
        locations.

        """
        if self is masked:
            raise MaskError('Cannot alter the masked element.')
        _data = self._data
        _mask = self._mask
        if isinstance(indx, str):
            _data[indx] = value
            if _mask is nomask:
                self._mask = _mask = make_mask_none(self.shape, self.dtype)
            _mask[indx] = getmask(value)
            return

        _dtype = _data.dtype

        if value is masked:
            # The mask wasn't set: create a full version.
            if _mask is nomask:
                _mask = self._mask = make_mask_none(self.shape, _dtype)
            # Now, set the mask to its value.
            if _dtype.names is not None:
                _mask[indx] = tuple([True] * len(_dtype.names))
            else:
                _mask[indx] = True
            return

        # Get the _data part of the new value
        dval = getattr(value, '_data', value)
        # Get the _mask part of the new value
        mval = getmask(value)
        if _dtype.names is not None and mval is nomask:
            mval = tuple([False] * len(_dtype.names))
        if _mask is nomask:
            # Set the data, then the mask
            _data[indx] = dval
            if mval is not nomask:
                _mask = self._mask = make_mask_none(self.shape, _dtype)
                _mask[indx] = mval
        elif not self._hardmask:
            # Set the data, then the mask
            if (isinstance(indx, masked_array) and
                    not isinstance(value, masked_array)):
                _data[indx.data] = dval
            else:
                _data[indx] = dval
                _mask[indx] = mval
        elif hasattr(indx, 'dtype') and (indx.dtype == MaskType):
            indx = indx * umath.logical_not(_mask)
            _data[indx] = dval
        else:
            if _dtype.names is not None:
                err_msg = "Flexible 'hard' masks are not yet supported."
                raise NotImplementedError(err_msg)
            mindx = mask_or(_mask[indx], mval, copy=True)
            dindx = self._data[indx]
            if dindx.size > 1:
                np.copyto(dindx, dval, where=~mindx)
            elif mindx is nomask:
                dindx = dval
            _data[indx] = dindx
            _mask[indx] = mindx
        return

    # Define so that we can overwrite the setter.
    @property
    def dtype(self):
        return super().dtype

    @dtype.setter
    def dtype(self, dtype):
        super(MaskedArray, type(self)).dtype.__set__(self, dtype)
        if self._mask is not nomask:
            self._mask = self._mask.view(make_mask_descr(dtype), ndarray)
            # Try to reset the shape of the mask (if we don't have a void).
            # This raises a ValueError if the dtype change won't work.
            try:
                self._mask.shape = self.shape
            except (AttributeError, TypeError):
                pass

    @property
    def shape(self):
        return super().shape

    @shape.setter
    def shape(self, shape):
        super(MaskedArray, type(self)).shape.__set__(self, shape)
        # Cannot use self._mask, since it may not (yet) exist when a
        # masked matrix sets the shape.
        if getmask(self) is not nomask:
            self._mask.shape = self.shape

    def __setmask__(self, mask, copy=False):
        """
        Set the mask.

        """
        idtype = self.dtype
        current_mask = self._mask
        if mask is masked:
            mask = True

        if current_mask is nomask:
            # Make sure the mask is set
            # Just don't do anything if there's nothing to do.
            if mask is nomask:
                return
            current_mask = self._mask = make_mask_none(self.shape, idtype)

        if idtype.names is None:
            # No named fields.
            # Hardmask: don't unmask the data
            if self._hardmask:
                current_mask |= mask
            # Softmask: set everything to False
            # If it's obviously a compatible scalar, use a quick update
            # method.
            elif isinstance(mask, (int, float, np.bool, np.number)):
                current_mask[...] = mask
            # Otherwise fall back to the slower, general purpose way.
            else:
                current_mask.flat = mask
        else:
            # Named fields w/
            mdtype = current_mask.dtype
            mask = np.asarray(mask)
            # Mask is a singleton
            if not mask.ndim:
                # It's a boolean : make a record
                if mask.dtype.kind == 'b':
                    mask = np.array(tuple([mask.item()] * len(mdtype)),
                                    dtype=mdtype)
                # It's a record: make sure the dtype is correct
                else:
                    mask = mask.astype(mdtype)
            # Mask is a sequence
            else:
                # Make sure the new mask is a ndarray with the proper dtype
                try:
                    copy = None if not copy else True
                    mask = np.array(mask, copy=copy, dtype=mdtype)
                # Or assume it's a sequence of bool/int
                except TypeError:
                    mask = np.array([tuple([m] * len(mdtype)) for m in mask],
                                    dtype=mdtype)
            # Hardmask: don't unmask the data
            if self._hardmask:
                for n in idtype.names:
                    current_mask[n] |= mask[n]
            # Softmask: set everything to False
            # If it's obviously a compatible scalar, use a quick update
            # method.
            elif isinstance(mask, (int, float, np.bool, np.number)):
                current_mask[...] = mask
            # Otherwise fall back to the slower, general purpose way.
            else:
                current_mask.flat = mask
        # Reshape if needed
        if current_mask.shape:
            current_mask.shape = self.shape
        return

    _set_mask = __setmask__

    @property
    def mask(self):
        """ Current mask. """

        # We could try to force a reshape, but that wouldn't work in some
        # cases.
        # Return a view so that the dtype and shape cannot be changed in place
        # This still preserves nomask by identity
        return self._mask.view()

    @mask.setter
    def mask(self, value):
        self.__setmask__(value)

    @property
    def recordmask(self):
        """
        Get or set the mask of the array if it has no named fields. For
        structured arrays, returns a ndarray of booleans where entries are
        ``True`` if **all** the fields are masked, ``False`` otherwise:

        >>> x = np.ma.array([(1, 1), (2, 2), (3, 3), (4, 4), (5, 5)],
        ...         mask=[(0, 0), (1, 0), (1, 1), (0, 1), (0, 0)],
        ...        dtype=[('a', int), ('b', int)])
        >>> x.recordmask
        array([False, False,  True, False, False])
        """

        _mask = self._mask.view(ndarray)
        if _mask.dtype.names is None:
            return _mask
        return np.all(flatten_structured_array(_mask), axis=-1)

    @recordmask.setter
    def recordmask(self, mask):
        raise NotImplementedError("Coming soon: setting the mask per records!")

    def harden_mask(self):
        """
        Force the mask to hard, preventing unmasking by assignment.

        Whether the mask of a masked array is hard or soft is determined by
        its `~ma.MaskedArray.hardmask` property. `harden_mask` sets
        `~ma.MaskedArray.hardmask` to ``True`` (and returns the modified
        self).

        See Also
        --------
        ma.MaskedArray.hardmask
        ma.MaskedArray.soften_mask

        """
        self._hardmask = True
        return self

    def soften_mask(self):
        """
        Force the mask to soft (default), allowing unmasking by assignment.

        Whether the mask of a masked array is hard or soft is determined by
        its `~ma.MaskedArray.hardmask` property. `soften_mask` sets
        `~ma.MaskedArray.hardmask` to ``False`` (and returns the modified
        self).

        See Also
        --------
        ma.MaskedArray.hardmask
        ma.MaskedArray.harden_mask

        """
        self._hardmask = False
        return self

    @property
    def hardmask(self):
        """
        Specifies whether values can be unmasked through assignments.

        By default, assigning definite values to masked array entries will
        unmask them.  When `hardmask` is ``True``, the mask will not change
        through assignments.

        See Also
        --------
        ma.MaskedArray.harden_mask
        ma.MaskedArray.soften_mask

        Examples
        --------
        >>> import numpy as np
        >>> x = np.arange(10)
        >>> m = np.ma.masked_array(x, x>5)
        >>> assert not m.hardmask

        Since `m` has a soft mask, assigning an element value unmasks that
        element:

        >>> m[8] = 42
        >>> m
        masked_array(data=[0, 1, 2, 3, 4, 5, --, --, 42, --],
                     mask=[False, False, False, False, False, False,
                           True, True, False, True],
               fill_value=999999)

        After hardening, the mask is not affected by assignments:

        >>> hardened = np.ma.harden_mask(m)
        >>> assert m.hardmask and hardened is m
        >>> m[:] = 23
        >>> m
        masked_array(data=[23, 23, 23, 23, 23, 23, --, --, 23, --],
                     mask=[False, False, False, False, False, False,
                           True, True, False, True],
               fill_value=999999)

        """
        return self._hardmask

    def unshare_mask(self):
        """
        Copy the mask and set the `sharedmask` flag to ``False``.

        Whether the mask is shared between masked arrays can be seen from
        the `sharedmask` property. `unshare_mask` ensures the mask is not
        shared. A copy of the mask is only made if it was shared.

        See Also
        --------
        sharedmask

        """
        if self._sharedmask:
            self._mask = self._mask.copy()
            self._sharedmask = False
        return self

    @property
    def sharedmask(self):
        """ Share status of the mask (read-only). """
        return self._sharedmask

    def shrink_mask(self):
        """
        Reduce a mask to nomask when possible.

        Parameters
        ----------
        None

        Returns
        -------
        None

        Examples
        --------
        >>> import numpy as np
        >>> x = np.ma.array([[1,2 ], [3, 4]], mask=[0]*4)
        >>> x.mask
        array([[False, False],
               [False, False]])
        >>> x.shrink_mask()
        masked_array(
          data=[[1, 2],
                [3, 4]],
          mask=False,
          fill_value=999999)
        >>> x.mask
        False

        """
        self._mask = _shrink_mask(self._mask)
        return self

    @property
    def baseclass(self):
        """ Class of the underlying data (read-only). """
        return self._baseclass

    def _get_data(self):
        """
        Returns the underlying data, as a view of the masked array.

        If the underlying data is a subclass of :class:`numpy.ndarray`, it is
        returned as such.

        >>> x = np.ma.array(np.matrix([[1, 2], [3, 4]]), mask=[[0, 1], [1, 0]])
        >>> x.data
        matrix([[1, 2],
                [3, 4]])

        The type of the data can be accessed through the :attr:`baseclass`
        attribute.
        """
        return ndarray.view(self, self._baseclass)

    _data = property(fget=_get_data)
    data = property(fget=_get_data)

    @property
    def flat(self):
        """ Return a flat iterator, or set a flattened version of self to value. """
        return MaskedIterator(self)

    @flat.setter
    def flat(self, value):
        y = self.ravel()
        y[:] = value

    @property
    def fill_value(self):
        """
        The filling value of the masked array is a scalar. When setting, None
        will set to a default based on the data type.

        Examples
        --------
        >>> import numpy as np
        >>> for dt in [np.int32, np.int64, np.float64, np.complex128]:
        ...     np.ma.array([0, 1], dtype=dt).get_fill_value()
        ...
        np.int64(999999)
        np.int64(999999)
        np.float64(1e+20)
        np.complex128(1e+20+0j)

        >>> x = np.ma.array([0, 1.], fill_value=-np.inf)
        >>> x.fill_value
        np.float64(-inf)
        >>> x.fill_value = np.pi
        >>> x.fill_value
        np.float64(3.1415926535897931)

        Reset to default:

        >>> x.fill_value = None
        >>> x.fill_value
        np.float64(1e+20)

        """
        if self._fill_value is None:
            self._fill_value = _check_fill_value(None, self.dtype)

        # Temporary workaround to account for the fact that str and bytes
        # scalars cannot be indexed with (), whereas all other numpy
        # scalars can. See issues #7259 and #7267.
        # The if-block can be removed after #7267 has been fixed.
        if isinstance(self._fill_value, ndarray):
            return self._fill_value[()]
        return self._fill_value

    @fill_value.setter
    def fill_value(self, value=None):
        target = _check_fill_value(value, self.dtype)
        if not target.ndim == 0:
            # 2019-11-12, 1.18.0
            warnings.warn(
                "Non-scalar arrays for the fill value are deprecated. Use "
                "arrays with scalar values instead. The filled function "
                "still supports any array as `fill_value`.",
                DeprecationWarning, stacklevel=2)

        _fill_value = self._fill_value
        if _fill_value is None:
            # Create the attribute if it was undefined
            self._fill_value = target
        else:
            # Don't overwrite the attribute, just fill it (for propagation)
            _fill_value[()] = target

    # kept for compatibility
    get_fill_value = fill_value.fget
    set_fill_value = fill_value.fset

    def filled(self, fill_value=None):
        """
        Return a copy of self, with masked values filled with a given value.
        **However**, if there are no masked values to fill, self will be
        returned instead as an ndarray.

        Parameters
        ----------
        fill_value : array_like, optional
            The value to use for invalid entries. Can be scalar or non-scalar.
            If non-scalar, the resulting ndarray must be broadcastable over
            input array. Default is None, in which case, the `fill_value`
            attribute of the array is used instead.

        Returns
        -------
        filled_array : ndarray
            A copy of ``self`` with invalid entries replaced by *fill_value*
            (be it the function argument or the attribute of ``self``), or
            ``self`` itself as an ndarray if there are no invalid entries to
            be replaced.

        Notes
        -----
        The result is **not** a MaskedArray!

        Examples
        --------
        >>> import numpy as np
        >>> x = np.ma.array([1,2,3,4,5], mask=[0,0,1,0,1], fill_value=-999)
        >>> x.filled()
        array([   1,    2, -999,    4, -999])
        >>> x.filled(fill_value=1000)
        array([   1,    2, 1000,    4, 1000])
        >>> type(x.filled())
        <class 'numpy.ndarray'>

        Subclassing is preserved. This means that if, e.g., the data part of
        the masked array is a recarray, `filled` returns a recarray:

        >>> x = np.array([(-1, 2), (-3, 4)], dtype='i8,i8').view(np.recarray)
        >>> m = np.ma.array(x, mask=[(True, False), (False, True)])
        >>> m.filled()
        rec.array([(999999,      2), (    -3, 999999)],
                  dtype=[('f0', '<i8'), ('f1', '<i8')])
        """
        m = self._mask
        if m is nomask:
            return self._data

        if fill_value is None:
            fill_value = self.fill_value
        else:
            fill_value = _check_fill_value(fill_value, self.dtype)

        if self is masked_singleton:
            return np.asanyarray(fill_value)

        if m.dtype.names is not None:
            result = self._data.copy('K')
            _recursive_filled(result, self._mask, fill_value)
        elif not m.any():
            return self._data
        else:
            result = self._data.copy('K')
            try:
                np.copyto(result, fill_value, where=m)
            except (TypeError, AttributeError):
                fill_value = narray(fill_value, dtype=object)
                d = result.astype(object)
                result = np.choose(m, (d, fill_value))
            except IndexError:
                # ok, if scalar
                if self._data.shape:
                    raise
                elif m:
                    result = np.array(fill_value, dtype=self.dtype)
                else:
                    result = self._data
        return result

    def compressed(self):
        """
        Return all the non-masked data as a 1-D array.

        Returns
        -------
        data : ndarray
            A new `ndarray` holding the non-masked data is returned.

        Notes
        -----
        The result is **not** a MaskedArray!

        Examples
        --------
        >>> import numpy as np
        >>> x = np.ma.array(np.arange(5), mask=[0]*2 + [1]*3)
        >>> x.compressed()
        array([0, 1])
        >>> type(x.compressed())
        <class 'numpy.ndarray'>

        N-D arrays are compressed to 1-D.

        >>> arr = [[1, 2], [3, 4]]
        >>> mask = [[1, 0], [0, 1]]
        >>> x = np.ma.array(arr, mask=mask)
        >>> x.compressed()
        array([2, 3])

        """
        data = ndarray.ravel(self._data)
        if self._mask is not nomask:
            data = data.compress(np.logical_not(ndarray.ravel(self._mask)))
        return data

    def compress(self, condition, axis=None, out=None):
        """
        Return `a` where condition is ``True``.

        If condition is a `~ma.MaskedArray`, missing values are considered
        as ``False``.

        Parameters
        ----------
        condition : var
            Boolean 1-d array selecting which entries to return. If len(condition)
            is less than the size of a along the axis, then output is truncated
            to length of condition array.
        axis : {None, int}, optional
            Axis along which the operation must be performed.
        out : {None, ndarray}, optional
            Alternative output array in which to place the result. It must have
            the same shape as the expected output but the type will be cast if
            necessary.

        Returns
        -------
        result : MaskedArray
            A :class:`~ma.MaskedArray` object.

        Notes
        -----
        Please note the difference with :meth:`compressed` !
        The output of :meth:`compress` has a mask, the output of
        :meth:`compressed` does not.

        Examples
        --------
        >>> import numpy as np
        >>> x = np.ma.array([[1,2,3],[4,5,6],[7,8,9]], mask=[0] + [1,0]*4)
        >>> x
        masked_array(
          data=[[1, --, 3],
                [--, 5, --],
                [7, --, 9]],
          mask=[[False,  True, False],
                [ True, False,  True],
                [False,  True, False]],
          fill_value=999999)
        >>> x.compress([1, 0, 1])
        masked_array(data=[1, 3],
                     mask=[False, False],
               fill_value=999999)

        >>> x.compress([1, 0, 1], axis=1)
        masked_array(
          data=[[1, 3],
                [--, --],
                [7, 9]],
          mask=[[False, False],
                [ True,  True],
                [False, False]],
          fill_value=999999)

        """
        # Get the basic components
        (_data, _mask) = (self._data, self._mask)

        # Force the condition to a regular ndarray and forget the missing
        # values.
        condition = np.asarray(condition)

        _new = _data.compress(condition, axis=axis, out=out).view(type(self))
        _new._update_from(self)
        if _mask is not nomask:
            _new._mask = _mask.compress(condition, axis=axis)
        return _new

    def _insert_masked_print(self):
        """
        Replace masked values with masked_print_option, casting all innermost
        dtypes to object.
        """
        if masked_print_option.enabled():
            mask = self._mask
            if mask is nomask:
                res = self._data
            else:
                # convert to object array to make filled work
                data = self._data
                # For big arrays, to avoid a costly conversion to the
                # object dtype, extract the corners before the conversion.
                print_width = (self._print_width if self.ndim > 1
                               else self._print_width_1d)
                for axis in range(self.ndim):
                    if data.shape[axis] > print_width:
                        ind = print_width // 2
                        arr = np.split(data, (ind, -ind), axis=axis)
                        data = np.concatenate((arr[0], arr[2]), axis=axis)
                        arr = np.split(mask, (ind, -ind), axis=axis)
                        mask = np.concatenate((arr[0], arr[2]), axis=axis)

                rdtype = _replace_dtype_fields(self.dtype, "O")
                res = data.astype(rdtype)
                _recursive_printoption(res, mask, masked_print_option)
        else:
            res = self.filled(self.fill_value)
        return res

    def __str__(self):
        return str(self._insert_masked_print())

    def __repr__(self):
        """
        Literal string representation.

        """
        if self._baseclass is np.ndarray:
            name = 'array'
        else:
            name = self._baseclass.__name__


        # 2016-11-19: Demoted to legacy format
        if np._core.arrayprint._get_legacy_print_mode() <= 113:
            is_long = self.ndim > 1
            parameters = dict(
                name=name,
                nlen=" " * len(name),
                data=str(self),
                mask=str(self._mask),
                fill=str(self.fill_value),
                dtype=str(self.dtype)
            )
            is_structured = bool(self.dtype.names)
            key = '{}_{}'.format(
                'long' if is_long else 'short',
                'flx' if is_structured else 'std'
            )
            return _legacy_print_templates[key] % parameters

        prefix = f"masked_{name}("

        dtype_needed = (
            not np._core.arrayprint.dtype_is_implied(self.dtype) or
            np.all(self.mask) or
            self.size == 0
        )

        # determine which keyword args need to be shown
        keys = ['data', 'mask', 'fill_value']
        if dtype_needed:
            keys.append('dtype')

        # array has only one row (non-column)
        is_one_row = builtins.all(dim == 1 for dim in self.shape[:-1])

        # choose what to indent each keyword with
        min_indent = 2
        if is_one_row:
            # first key on the same line as the type, remaining keys
            # aligned by equals
            indents = {}
            indents[keys[0]] = prefix
            for k in keys[1:]:
                n = builtins.max(min_indent, len(prefix + keys[0]) - len(k))
                indents[k] = ' ' * n
            prefix = ''  # absorbed into the first indent
        else:
            # each key on its own line, indented by two spaces
            indents = {k: ' ' * min_indent for k in keys}
            prefix = prefix + '\n'  # first key on the next line

        # format the field values
        reprs = {}
        reprs['data'] = np.array2string(
            self._insert_masked_print(),
            separator=", ",
            prefix=indents['data'] + 'data=',
            suffix=',')
        reprs['mask'] = np.array2string(
            self._mask,
            separator=", ",
            prefix=indents['mask'] + 'mask=',
            suffix=',')

        if self._fill_value is None:
            self.fill_value  # initialize fill_value

        if (self._fill_value.dtype.kind in ("S", "U")
                and self.dtype.kind == self._fill_value.dtype.kind):
            # Allow strings: "N/A" has length 3 so would mismatch.
            fill_repr = repr(self.fill_value.item())
        elif self._fill_value.dtype == self.dtype and not self.dtype == object:
            # Guess that it is OK to use the string as item repr.  To really
            # fix this, it needs new logic (shared with structured scalars)
            fill_repr = str(self.fill_value)
        else:
            fill_repr = repr(self.fill_value)

        reprs['fill_value'] = fill_repr
        if dtype_needed:
            reprs['dtype'] = np._core.arrayprint.dtype_short_repr(self.dtype)

        # join keys with values and indentations
        result = ',\n'.join(
            '{}{}={}'.format(indents[k], k, reprs[k])
            for k in keys
        )
        return prefix + result + ')'

    def _delegate_binop(self, other):
        # This emulates the logic in
        #     private/binop_override.h:forward_binop_should_defer
        if isinstance(other, type(self)):
            return False
        array_ufunc = getattr(other, "__array_ufunc__", False)
        if array_ufunc is False:
            other_priority = getattr(other, "__array_priority__", -1000000)
            return self.__array_priority__ < other_priority
        else:
            # If array_ufunc is not None, it will be called inside the ufunc;
            # None explicitly tells us to not call the ufunc, i.e., defer.
            return array_ufunc is None

    def _comparison(self, other, compare):
        """Compare self with other using operator.eq or operator.ne.

        When either of the elements is masked, the result is masked as well,
        but the underlying boolean data are still set, with self and other
        considered equal if both are masked, and unequal otherwise.

        For structured arrays, all fields are combined, with masked values
        ignored. The result is masked if all fields were masked, with self
        and other considered equal only if both were fully masked.
        """
        omask = getmask(other)
        smask = self.mask
        mask = mask_or(smask, omask, copy=True)

        odata = getdata(other)
        if mask.dtype.names is not None:
            # only == and != are reasonably defined for structured dtypes,
            # so give up early for all other comparisons:
            if compare not in (operator.eq, operator.ne):
                return NotImplemented
            # For possibly masked structured arrays we need to be careful,
            # since the standard structured array comparison will use all
            # fields, masked or not. To avoid masked fields influencing the
            # outcome, we set all masked fields in self to other, so they'll
            # count as equal.  To prepare, we ensure we have the right shape.
            broadcast_shape = np.broadcast(self, odata).shape
            sbroadcast = np.broadcast_to(self, broadcast_shape, subok=True)
            sbroadcast._mask = mask
            sdata = sbroadcast.filled(odata)
            # Now take care of the mask; the merged mask should have an item
            # masked if all fields were masked (in one and/or other).
            mask = (mask == np.ones((), mask.dtype))
            # Ensure we can compare masks below if other was not masked.
            if omask is np.False_:
                omask = np.zeros((), smask.dtype)

        else:
            # For regular arrays, just use the data as they come.
            sdata = self.data

        check = compare(sdata, odata)

        if isinstance(check, (np.bool, bool)):
            return masked if mask else check

        if mask is not nomask:
            if compare in (operator.eq, operator.ne):
                # Adjust elements that were masked, which should be treated
                # as equal if masked in both, unequal if masked in one.
                # Note that this works automatically for structured arrays too.
                # Ignore this for operations other than `==` and `!=`
                check = np.where(mask, compare(smask, omask), check)

            if mask.shape != check.shape:
                # Guarantee consistency of the shape, making a copy since the
                # the mask may need to get written to later.
                mask = np.broadcast_to(mask, check.shape).copy()

        check = check.view(type(self))
        check._update_from(self)
        check._mask = mask

        # Cast fill value to np.bool if needed. If it cannot be cast, the
        # default boolean fill value is used.
        if check._fill_value is not None:
            try:
                fill = _check_fill_value(check._fill_value, np.bool)
            except (TypeError, ValueError):
                fill = _check_fill_value(None, np.bool)
            check._fill_value = fill

        return check

    def __eq__(self, other):
        """Check whether other equals self elementwise.

        When either of the elements is masked, the result is masked as well,
        but the underlying boolean data are still set, with self and other
        considered equal if both are masked, and unequal otherwise.

        For structured arrays, all fields are combined, with masked values
        ignored. The result is masked if all fields were masked, with self
        and other considered equal only if both were fully masked.
        """
        return self._comparison(other, operator.eq)

    def __ne__(self, other):
        """Check whether other does not equal self elementwise.

        When either of the elements is masked, the result is masked as well,
        but the underlying boolean data are still set, with self and other
        considered equal if both are masked, and unequal otherwise.

        For structured arrays, all fields are combined, with masked values
        ignored. The result is masked if all fields were masked, with self
        and other considered equal only if both were fully masked.
        """
        return self._comparison(other, operator.ne)

    # All other comparisons:
    def __le__(self, other):
        return self._comparison(other, operator.le)

    def __lt__(self, other):
        return self._comparison(other, operator.lt)

    def __ge__(self, other):
        return self._comparison(other, operator.ge)

    def __gt__(self, other):
        return self._comparison(other, operator.gt)

    def __add__(self, other):
        """
        Add self to other, and return a new masked array.

        """
        if self._delegate_binop(other):
            return NotImplemented
        return add(self, other)

    def __radd__(self, other):
        """
        Add other to self, and return a new masked array.

        """
        # In analogy with __rsub__ and __rdiv__, use original order:
        # we get here from `other + self`.
        return add(other, self)

    def __sub__(self, other):
        """
        Subtract other from self, and return a new masked array.

        """
        if self._delegate_binop(other):
            return NotImplemented
        return subtract(self, other)

    def __rsub__(self, other):
        """
        Subtract self from other, and return a new masked array.

        """
        return subtract(other, self)

    def __mul__(self, other):
        "Multiply self by other, and return a new masked array."
        if self._delegate_binop(other):
            return NotImplemented
        return multiply(self, other)

    def __rmul__(self, other):
        """
        Multiply other by self, and return a new masked array.

        """
        # In analogy with __rsub__ and __rdiv__, use original order:
        # we get here from `other * self`.
        return multiply(other, self)

    def __div__(self, other):
        """
        Divide other into self, and return a new masked array.

        """
        if self._delegate_binop(other):
            return NotImplemented
        return divide(self, other)

    def __truediv__(self, other):
        """
        Divide other into self, and return a new masked array.

        """
        if self._delegate_binop(other):
            return NotImplemented
        return true_divide(self, other)

    def __rtruediv__(self, other):
        """
        Divide self into other, and return a new masked array.

        """
        return true_divide(other, self)

    def __floordiv__(self, other):
        """
        Divide other into self, and return a new masked array.

        """
        if self._delegate_binop(other):
            return NotImplemented
        return floor_divide(self, other)

    def __rfloordiv__(self, other):
        """
        Divide self into other, and return a new masked array.

        """
        return floor_divide(other, self)

    def __pow__(self, other):
        """
        Raise self to the power other, masking the potential NaNs/Infs

        """
        if self._delegate_binop(other):
            return NotImplemented
        return power(self, other)

    def __rpow__(self, other):
        """
        Raise other to the power self, masking the potential NaNs/Infs

        """
        return power(other, self)

    def __iadd__(self, other):
        """
        Add other to self in-place.

        """
        m = getmask(other)
        if self._mask is nomask:
            if m is not nomask and m.any():
                self._mask = make_mask_none(self.shape, self.dtype)
                self._mask += m
        else:
            if m is not nomask:
                self._mask += m
        other_data = getdata(other)
        other_data = np.where(self._mask, other_data.dtype.type(0), other_data)
        self._data.__iadd__(other_data)
        return self

    def __isub__(self, other):
        """
        Subtract other from self in-place.

        """
        m = getmask(other)
        if self._mask is nomask:
            if m is not nomask and m.any():
                self._mask = make_mask_none(self.shape, self.dtype)
                self._mask += m
        elif m is not nomask:
            self._mask += m
        other_data = getdata(other)
        other_data = np.where(self._mask, other_data.dtype.type(0), other_data)
        self._data.__isub__(other_data)
        return self

    def __imul__(self, other):
        """
        Multiply self by other in-place.

        """
        m = getmask(other)
        if self._mask is nomask:
            if m is not nomask and m.any():
                self._mask = make_mask_none(self.shape, self.dtype)
                self._mask += m
        elif m is not nomask:
            self._mask += m
        other_data = getdata(other)
        other_data = np.where(self._mask, other_data.dtype.type(1), other_data)
        self._data.__imul__(other_data)
        return self

    def __idiv__(self, other):
        """
        Divide self by other in-place.

        """
        other_data = getdata(other)
        dom_mask = _DomainSafeDivide().__call__(self._data, other_data)
        other_mask = getmask(other)
        new_mask = mask_or(other_mask, dom_mask)
        # The following 4 lines control the domain filling
        if dom_mask.any():
            (_, fval) = ufunc_fills[np.divide]
            other_data = np.where(
                    dom_mask, other_data.dtype.type(fval), other_data)
        self._mask |= new_mask
        other_data = np.where(self._mask, other_data.dtype.type(1), other_data)
        self._data.__idiv__(other_data)
        return self

    def __ifloordiv__(self, other):
        """
        Floor divide self by other in-place.

        """
        other_data = getdata(other)
        dom_mask = _DomainSafeDivide().__call__(self._data, other_data)
        other_mask = getmask(other)
        new_mask = mask_or(other_mask, dom_mask)
        # The following 3 lines control the domain filling
        if dom_mask.any():
            (_, fval) = ufunc_fills[np.floor_divide]
            other_data = np.where(
                    dom_mask, other_data.dtype.type(fval), other_data)
        self._mask |= new_mask
        other_data = np.where(self._mask, other_data.dtype.type(1), other_data)
        self._data.__ifloordiv__(other_data)
        return self

    def __itruediv__(self, other):
        """
        True divide self by other in-place.

        """
        other_data = getdata(other)
        dom_mask = _DomainSafeDivide().__call__(self._data, other_data)
        other_mask = getmask(other)
        new_mask = mask_or(other_mask, dom_mask)
        # The following 3 lines control the domain filling
        if dom_mask.any():
            (_, fval) = ufunc_fills[np.true_divide]
            other_data = np.where(
                    dom_mask, other_data.dtype.type(fval), other_data)
        self._mask |= new_mask
        other_data = np.where(self._mask, other_data.dtype.type(1), other_data)
        self._data.__itruediv__(other_data)
        return self

    def __ipow__(self, other):
        """
        Raise self to the power other, in place.

        """
        other_data = getdata(other)
        other_data = np.where(self._mask, other_data.dtype.type(1), other_data)
        other_mask = getmask(other)
        with np.errstate(divide='ignore', invalid='ignore'):
            self._data.__ipow__(other_data)
        invalid = np.logical_not(np.isfinite(self._data))
        if invalid.any():
            if self._mask is not nomask:
                self._mask |= invalid
            else:
                self._mask = invalid
            np.copyto(self._data, self.fill_value, where=invalid)
        new_mask = mask_or(other_mask, invalid)
        self._mask = mask_or(self._mask, new_mask)
        return self

    def __float__(self):
        """
        Convert to float.

        """
        if self.size > 1:
            raise TypeError("Only length-1 arrays can be converted "
                            "to Python scalars")
        elif self._mask:
            warnings.warn("Warning: converting a masked element to nan.", stacklevel=2)
            return np.nan
        return float(self.item())

    def __int__(self):
        """
        Convert to int.

        """
        if self.size > 1:
            raise TypeError("Only length-1 arrays can be converted "
                            "to Python scalars")
        elif self._mask:
            raise MaskError('Cannot convert masked element to a Python int.')
        return int(self.item())

    @property
    def imag(self):
        """
        The imaginary part of the masked array.

        This property is a view on the imaginary part of this `MaskedArray`.

        See Also
        --------
        real

        Examples
        --------
        >>> import numpy as np
        >>> x = np.ma.array([1+1.j, -2j, 3.45+1.6j], mask=[False, True, False])
        >>> x.imag
        masked_array(data=[1.0, --, 1.6],
                     mask=[False,  True, False],
               fill_value=1e+20)

        """
        result = self._data.imag.view(type(self))
        result.__setmask__(self._mask)
        return result

    # kept for compatibility
    get_imag = imag.fget

    @property
    def real(self):
        """
        The real part of the masked array.

        This property is a view on the real part of this `MaskedArray`.

        See Also
        --------
        imag

        Examples
        --------
        >>> import numpy as np
        >>> x = np.ma.array([1+1.j, -2j, 3.45+1.6j], mask=[False, True, False])
        >>> x.real
        masked_array(data=[1.0, --, 3.45],
                     mask=[False,  True, False],
               fill_value=1e+20)

        """
        result = self._data.real.view(type(self))
        result.__setmask__(self._mask)
        return result

    # kept for compatibility
    get_real = real.fget

    def count(self, axis=None, keepdims=np._NoValue):
        """
        Count the non-masked elements of the array along the given axis.

        Parameters
        ----------
        axis : None or int or tuple of ints, optional
            Axis or axes along which the count is performed.
            The default, None, performs the count over all
            the dimensions of the input array. `axis` may be negative, in
            which case it counts from the last to the first axis.
            If this is a tuple of ints, the count is performed on multiple
            axes, instead of a single axis or all the axes as before.
        keepdims : bool, optional
            If this is set to True, the axes which are reduced are left
            in the result as dimensions with size one. With this option,
            the result will broadcast correctly against the array.

        Returns
        -------
        result : ndarray or scalar
            An array with the same shape as the input array, with the specified
            axis removed. If the array is a 0-d array, or if `axis` is None, a
            scalar is returned.

        See Also
        --------
        ma.count_masked : Count masked elements in array or along a given axis.

        Examples
        --------
        >>> import numpy.ma as ma
        >>> a = ma.arange(6).reshape((2, 3))
        >>> a[1, :] = ma.masked
        >>> a
        masked_array(
          data=[[0, 1, 2],
                [--, --, --]],
          mask=[[False, False, False],
                [ True,  True,  True]],
          fill_value=999999)
        >>> a.count()
        3

        When the `axis` keyword is specified an array of appropriate size is
        returned.

        >>> a.count(axis=0)
        array([1, 1, 1])
        >>> a.count(axis=1)
        array([3, 0])

        """
        kwargs = {} if keepdims is np._NoValue else {'keepdims': keepdims}

        m = self._mask
        # special case for matrices (we assume no other subclasses modify
        # their dimensions)
        if isinstance(self.data, np.matrix):
            if m is nomask:
                m = np.zeros(self.shape, dtype=np.bool)
            m = m.view(type(self.data))

        if m is nomask:
            # compare to _count_reduce_items in _methods.py

            if self.shape == ():
                if axis not in (None, 0):
                    raise np.exceptions.AxisError(axis=axis, ndim=self.ndim)
                return 1
            elif axis is None:
                if kwargs.get('keepdims', False):
                    return np.array(self.size, dtype=np.intp, ndmin=self.ndim)
                return self.size

            axes = normalize_axis_tuple(axis, self.ndim)
            items = 1
            for ax in axes:
                items *= self.shape[ax]

            if kwargs.get('keepdims', False):
                out_dims = list(self.shape)
                for a in axes:
                    out_dims[a] = 1
            else:
                out_dims = [d for n, d in enumerate(self.shape)
                            if n not in axes]
            # make sure to return a 0-d array if axis is supplied
            return np.full(out_dims, items, dtype=np.intp)

        # take care of the masked singleton
        if self is masked:
            return 0

        return (~m).sum(axis=axis, dtype=np.intp, **kwargs)

    def ravel(self, order='C'):
        """
        Returns a 1D version of self, as a view.

        Parameters
        ----------
        order : {'C', 'F', 'A', 'K'}, optional
            The elements of `a` are read using this index order. 'C' means to
            index the elements in C-like order, with the last axis index
            changing fastest, back to the first axis index changing slowest.
            'F' means to index the elements in Fortran-like index order, with
            the first index changing fastest, and the last index changing
            slowest. Note that the 'C' and 'F' options take no account of the
            memory layout of the underlying array, and only refer to the order
            of axis indexing.  'A' means to read the elements in Fortran-like
            index order if `m` is Fortran *contiguous* in memory, C-like order
            otherwise.  'K' means to read the elements in the order they occur
            in memory, except for reversing the data when strides are negative.
            By default, 'C' index order is used.
            (Masked arrays currently use 'A' on the data when 'K' is passed.)

        Returns
        -------
        MaskedArray
            Output view is of shape ``(self.size,)`` (or
            ``(np.ma.product(self.shape),)``).

        Examples
        --------
        >>> import numpy as np
        >>> x = np.ma.array([[1,2,3],[4,5,6],[7,8,9]], mask=[0] + [1,0]*4)
        >>> x
        masked_array(
          data=[[1, --, 3],
                [--, 5, --],
                [7, --, 9]],
          mask=[[False,  True, False],
                [ True, False,  True],
                [False,  True, False]],
          fill_value=999999)
        >>> x.ravel()
        masked_array(data=[1, --, 3, --, 5, --, 7, --, 9],
                     mask=[False,  True, False,  True, False,  True, False,  True,
                           False],
               fill_value=999999)

        """
        # The order of _data and _mask could be different (it shouldn't be
        # normally).  Passing order `K` or `A` would be incorrect.
        # So we ignore the mask memory order.
        # TODO: We don't actually support K, so use A instead.  We could
        #       try to guess this correct by sorting strides or deprecate.
        if order in "kKaA":
            order = "F" if self._data.flags.fnc else "C"
        r = ndarray.ravel(self._data, order=order).view(type(self))
        r._update_from(self)
        if self._mask is not nomask:
            r._mask = ndarray.ravel(self._mask, order=order).reshape(r.shape)
        else:
            r._mask = nomask
        return r


    def reshape(self, *s, **kwargs):
        """
        Give a new shape to the array without changing its data.

        Returns a masked array containing the same data, but with a new shape.
        The result is a view on the original array; if this is not possible, a
        ValueError is raised.

        Parameters
        ----------
        shape : int or tuple of ints
            The new shape should be compatible with the original shape. If an
            integer is supplied, then the result will be a 1-D array of that
            length.
        order : {'C', 'F'}, optional
            Determines whether the array data should be viewed as in C
            (row-major) or FORTRAN (column-major) order.

        Returns
        -------
        reshaped_array : array
            A new view on the array.

        See Also
        --------
        reshape : Equivalent function in the masked array module.
        numpy.ndarray.reshape : Equivalent method on ndarray object.
        numpy.reshape : Equivalent function in the NumPy module.

        Notes
        -----
        The reshaping operation cannot guarantee that a copy will not be made,
        to modify the shape in place, use ``a.shape = s``

        Examples
        --------
        >>> import numpy as np
        >>> x = np.ma.array([[1,2],[3,4]], mask=[1,0,0,1])
        >>> x
        masked_array(
          data=[[--, 2],
                [3, --]],
          mask=[[ True, False],
                [False,  True]],
          fill_value=999999)
        >>> x = x.reshape((4,1))
        >>> x
        masked_array(
          data=[[--],
                [2],
                [3],
                [--]],
          mask=[[ True],
                [False],
                [False],
                [ True]],
          fill_value=999999)

        """
        kwargs.update(order=kwargs.get('order', 'C'))
        result = self._data.reshape(*s, **kwargs).view(type(self))
        result._update_from(self)
        mask = self._mask
        if mask is not nomask:
            result._mask = mask.reshape(*s, **kwargs)
        return result

    def resize(self, newshape, refcheck=True, order=False):
        """
        .. warning::

            This method does nothing, except raise a ValueError exception. A
            masked array does not own its data and therefore cannot safely be
            resized in place. Use the `numpy.ma.resize` function instead.

        This method is difficult to implement safely and may be deprecated in
        future releases of NumPy.

        """
        # Note : the 'order' keyword looks broken, let's just drop it
        errmsg = "A masked array does not own its data "\
                 "and therefore cannot be resized.\n" \
                 "Use the numpy.ma.resize function instead."
        raise ValueError(errmsg)

    def put(self, indices, values, mode='raise'):
        """
        Set storage-indexed locations to corresponding values.

        Sets self._data.flat[n] = values[n] for each n in indices.
        If `values` is shorter than `indices` then it will repeat.
        If `values` has some masked values, the initial mask is updated
        in consequence, else the corresponding values are unmasked.

        Parameters
        ----------
        indices : 1-D array_like
            Target indices, interpreted as integers.
        values : array_like
            Values to place in self._data copy at target indices.
        mode : {'raise', 'wrap', 'clip'}, optional
            Specifies how out-of-bounds indices will behave.
            'raise' : raise an error.
            'wrap' : wrap around.
            'clip' : clip to the range.

        Notes
        -----
        `values` can be a scalar or length 1 array.

        Examples
        --------
        >>> import numpy as np
        >>> x = np.ma.array([[1,2,3],[4,5,6],[7,8,9]], mask=[0] + [1,0]*4)
        >>> x
        masked_array(
          data=[[1, --, 3],
                [--, 5, --],
                [7, --, 9]],
          mask=[[False,  True, False],
                [ True, False,  True],
                [False,  True, False]],
          fill_value=999999)
        >>> x.put([0,4,8],[10,20,30])
        >>> x
        masked_array(
          data=[[10, --, 3],
                [--, 20, --],
                [7, --, 30]],
          mask=[[False,  True, False],
                [ True, False,  True],
                [False,  True, False]],
          fill_value=999999)

        >>> x.put(4,999)
        >>> x
        masked_array(
          data=[[10, --, 3],
                [--, 999, --],
                [7, --, 30]],
          mask=[[False,  True, False],
                [ True, False,  True],
                [False,  True, False]],
          fill_value=999999)

        """
        # Hard mask: Get rid of the values/indices that fall on masked data
        if self._hardmask and self._mask is not nomask:
            mask = self._mask[indices]
            indices = narray(indices, copy=None)
            values = narray(values, copy=None, subok=True)
            values.resize(indices.shape)
            indices = indices[~mask]
            values = values[~mask]

        self._data.put(indices, values, mode=mode)

        # short circuit if neither self nor values are masked
        if self._mask is nomask and getmask(values) is nomask:
            return

        m = getmaskarray(self)

        if getmask(values) is nomask:
            m.put(indices, False, mode=mode)
        else:
            m.put(indices, values._mask, mode=mode)
        m = make_mask(m, copy=False, shrink=True)
        self._mask = m
        return

    def ids(self):
        """
        Return the addresses of the data and mask areas.

        Parameters
        ----------
        None

        Examples
        --------
        >>> import numpy as np
        >>> x = np.ma.array([1, 2, 3], mask=[0, 1, 1])
        >>> x.ids()
        (166670640, 166659832) # may vary

        If the array has no mask, the address of `nomask` is returned. This address
        is typically not close to the data in memory:

        >>> x = np.ma.array([1, 2, 3])
        >>> x.ids()
        (166691080, 3083169284) # may vary

        """
        if self._mask is nomask:
            return (self.ctypes.data, id(nomask))
        return (self.ctypes.data, self._mask.ctypes.data)

    def iscontiguous(self):
        """
        Return a boolean indicating whether the data is contiguous.

        Parameters
        ----------
        None

        Examples
        --------
        >>> import numpy as np
        >>> x = np.ma.array([1, 2, 3])
        >>> x.iscontiguous()
        True

        `iscontiguous` returns one of the flags of the masked array:

        >>> x.flags
          C_CONTIGUOUS : True
          F_CONTIGUOUS : True
          OWNDATA : False
          WRITEABLE : True
          ALIGNED : True
          WRITEBACKIFCOPY : False

        """
        return self.flags['CONTIGUOUS']

    def all(self, axis=None, out=None, keepdims=np._NoValue):
        """
        Returns True if all elements evaluate to True.

        The output array is masked where all the values along the given axis
        are masked: if the output would have been a scalar and that all the
        values are masked, then the output is `masked`.

        Refer to `numpy.all` for full documentation.

        See Also
        --------
        numpy.ndarray.all : corresponding function for ndarrays
        numpy.all : equivalent function

        Examples
        --------
        >>> import numpy as np
        >>> np.ma.array([1,2,3]).all()
        True
        >>> a = np.ma.array([1,2,3], mask=True)
        >>> (a.all() is np.ma.masked)
        True

        """
        kwargs = {} if keepdims is np._NoValue else {'keepdims': keepdims}

        mask = _check_mask_axis(self._mask, axis, **kwargs)
        if out is None:
            d = self.filled(True).all(axis=axis, **kwargs).view(type(self))
            if d.ndim:
                d.__setmask__(mask)
            elif mask:
                return masked
            return d
        self.filled(True).all(axis=axis, out=out, **kwargs)
        if isinstance(out, MaskedArray):
            if out.ndim or mask:
                out.__setmask__(mask)
        return out

    def any(self, axis=None, out=None, keepdims=np._NoValue):
        """
        Returns True if any of the elements of `a` evaluate to True.

        Masked values are considered as False during computation.

        Refer to `numpy.any` for full documentation.

        See Also
        --------
        numpy.ndarray.any : corresponding function for ndarrays
        numpy.any : equivalent function

        """
        kwargs = {} if keepdims is np._NoValue else {'keepdims': keepdims}

        mask = _check_mask_axis(self._mask, axis, **kwargs)
        if out is None:
            d = self.filled(False).any(axis=axis, **kwargs).view(type(self))
            if d.ndim:
                d.__setmask__(mask)
            elif mask:
                d = masked
            return d
        self.filled(False).any(axis=axis, out=out, **kwargs)
        if isinstance(out, MaskedArray):
            if out.ndim or mask:
                out.__setmask__(mask)
        return out

    def nonzero(self):
        """
        Return the indices of unmasked elements that are not zero.

        Returns a tuple of arrays, one for each dimension, containing the
        indices of the non-zero elements in that dimension. The corresponding
        non-zero values can be obtained with::

            a[a.nonzero()]

        To group the indices by element, rather than dimension, use
        instead::

            np.transpose(a.nonzero())

        The result of this is always a 2d array, with a row for each non-zero
        element.

        Parameters
        ----------
        None

        Returns
        -------
        tuple_of_arrays : tuple
            Indices of elements that are non-zero.

        See Also
        --------
        numpy.nonzero :
            Function operating on ndarrays.
        flatnonzero :
            Return indices that are non-zero in the flattened version of the input
            array.
        numpy.ndarray.nonzero :
            Equivalent ndarray method.
        count_nonzero :
            Counts the number of non-zero elements in the input array.

        Examples
        --------
        >>> import numpy as np
        >>> import numpy.ma as ma
        >>> x = ma.array(np.eye(3))
        >>> x
        masked_array(
          data=[[1., 0., 0.],
                [0., 1., 0.],
                [0., 0., 1.]],
          mask=False,
          fill_value=1e+20)
        >>> x.nonzero()
        (array([0, 1, 2]), array([0, 1, 2]))

        Masked elements are ignored.

        >>> x[1, 1] = ma.masked
        >>> x
        masked_array(
          data=[[1.0, 0.0, 0.0],
                [0.0, --, 0.0],
                [0.0, 0.0, 1.0]],
          mask=[[False, False, False],
                [False,  True, False],
                [False, False, False]],
          fill_value=1e+20)
        >>> x.nonzero()
        (array([0, 2]), array([0, 2]))

        Indices can also be grouped by element.

        >>> np.transpose(x.nonzero())
        array([[0, 0],
               [2, 2]])

        A common use for ``nonzero`` is to find the indices of an array, where
        a condition is True.  Given an array `a`, the condition `a` > 3 is a
        boolean array and since False is interpreted as 0, ma.nonzero(a > 3)
        yields the indices of the `a` where the condition is true.

        >>> a = ma.array([[1,2,3],[4,5,6],[7,8,9]])
        >>> a > 3
        masked_array(
          data=[[False, False, False],
                [ True,  True,  True],
                [ True,  True,  True]],
          mask=False,
          fill_value=True)
        >>> ma.nonzero(a > 3)
        (array([1, 1, 1, 2, 2, 2]), array([0, 1, 2, 0, 1, 2]))

        The ``nonzero`` method of the condition array can also be called.

        >>> (a > 3).nonzero()
        (array([1, 1, 1, 2, 2, 2]), array([0, 1, 2, 0, 1, 2]))

        """
        return np.asarray(self.filled(0)).nonzero()

    def trace(self, offset=0, axis1=0, axis2=1, dtype=None, out=None):
        """
        (this docstring should be overwritten)
        """
        #!!!: implement out + test!
        m = self._mask
        if m is nomask:
            result = super().trace(offset=offset, axis1=axis1, axis2=axis2,
                                   out=out)
            return result.astype(dtype)
        else:
            D = self.diagonal(offset=offset, axis1=axis1, axis2=axis2)
            return D.astype(dtype).filled(0).sum(axis=-1, out=out)
    trace.__doc__ = ndarray.trace.__doc__

    def dot(self, b, out=None, strict=False):
        """
        a.dot(b, out=None)

        Masked dot product of two arrays. Note that `out` and `strict` are
        located in different positions than in `ma.dot`. In order to
        maintain compatibility with the functional version, it is
        recommended that the optional arguments be treated as keyword only.
        At some point that may be mandatory.

        Parameters
        ----------
        b : masked_array_like
            Inputs array.
        out : masked_array, optional
            Output argument. This must have the exact kind that would be
            returned if it was not used. In particular, it must have the
            right type, must be C-contiguous, and its dtype must be the
            dtype that would be returned for `ma.dot(a,b)`. This is a
            performance feature. Therefore, if these conditions are not
            met, an exception is raised, instead of attempting to be
            flexible.
        strict : bool, optional
            Whether masked data are propagated (True) or set to 0 (False)
            for the computation. Default is False.  Propagating the mask
            means that if a masked value appears in a row or column, the
            whole row or column is considered masked.

        See Also
        --------
        numpy.ma.dot : equivalent function

        """
        return dot(self, b, out=out, strict=strict)

    def sum(self, axis=None, dtype=None, out=None, keepdims=np._NoValue):
        """
        Return the sum of the array elements over the given axis.

        Masked elements are set to 0 internally.

        Refer to `numpy.sum` for full documentation.

        See Also
        --------
        numpy.ndarray.sum : corresponding function for ndarrays
        numpy.sum : equivalent function

        Examples
        --------
        >>> import numpy as np
        >>> x = np.ma.array([[1,2,3],[4,5,6],[7,8,9]], mask=[0] + [1,0]*4)
        >>> x
        masked_array(
          data=[[1, --, 3],
                [--, 5, --],
                [7, --, 9]],
          mask=[[False,  True, False],
                [ True, False,  True],
                [False,  True, False]],
          fill_value=999999)
        >>> x.sum()
        25
        >>> x.sum(axis=1)
        masked_array(data=[4, 5, 16],
                     mask=[False, False, False],
               fill_value=999999)
        >>> x.sum(axis=0)
        masked_array(data=[8, 5, 12],
                     mask=[False, False, False],
               fill_value=999999)
        >>> print(type(x.sum(axis=0, dtype=np.int64)[0]))
        <class 'numpy.int64'>

        """
        kwargs = {} if keepdims is np._NoValue else {'keepdims': keepdims}

        _mask = self._mask
        newmask = _check_mask_axis(_mask, axis, **kwargs)
        # No explicit output
        if out is None:
            result = self.filled(0).sum(axis, dtype=dtype, **kwargs)
            rndim = getattr(result, 'ndim', 0)
            if rndim:
                result = result.view(type(self))
                result.__setmask__(newmask)
            elif newmask:
                result = masked
            return result
        # Explicit output
        result = self.filled(0).sum(axis, dtype=dtype, out=out, **kwargs)
        if isinstance(out, MaskedArray):
            outmask = getmask(out)
            if outmask is nomask:
                outmask = out._mask = make_mask_none(out.shape)
            outmask.flat = newmask
        return out

    def cumsum(self, axis=None, dtype=None, out=None):
        """
        Return the cumulative sum of the array elements over the given axis.

        Masked values are set to 0 internally during the computation.
        However, their position is saved, and the result will be masked at
        the same locations.

        Refer to `numpy.cumsum` for full documentation.

        Notes
        -----
        The mask is lost if `out` is not a valid :class:`ma.MaskedArray` !

        Arithmetic is modular when using integer types, and no error is
        raised on overflow.

        See Also
        --------
        numpy.ndarray.cumsum : corresponding function for ndarrays
        numpy.cumsum : equivalent function

        Examples
        --------
        >>> import numpy as np
        >>> marr = np.ma.array(np.arange(10), mask=[0,0,0,1,1,1,0,0,0,0])
        >>> marr.cumsum()
        masked_array(data=[0, 1, 3, --, --, --, 9, 16, 24, 33],
                     mask=[False, False, False,  True,  True,  True, False, False,
                           False, False],
               fill_value=999999)

        """
        result = self.filled(0).cumsum(axis=axis, dtype=dtype, out=out)
        if out is not None:
            if isinstance(out, MaskedArray):
                out.__setmask__(self.mask)
            return out
        result = result.view(type(self))
        result.__setmask__(self._mask)
        return result

    def prod(self, axis=None, dtype=None, out=None, keepdims=np._NoValue):
        """
        Return the product of the array elements over the given axis.

        Masked elements are set to 1 internally for computation.

        Refer to `numpy.prod` for full documentation.

        Notes
        -----
        Arithmetic is modular when using integer types, and no error is raised
        on overflow.

        See Also
        --------
        numpy.ndarray.prod : corresponding function for ndarrays
        numpy.prod : equivalent function
        """
        kwargs = {} if keepdims is np._NoValue else {'keepdims': keepdims}

        _mask = self._mask
        newmask = _check_mask_axis(_mask, axis, **kwargs)
        # No explicit output
        if out is None:
            result = self.filled(1).prod(axis, dtype=dtype, **kwargs)
            rndim = getattr(result, 'ndim', 0)
            if rndim:
                result = result.view(type(self))
                result.__setmask__(newmask)
            elif newmask:
                result = masked
            return result
        # Explicit output
        result = self.filled(1).prod(axis, dtype=dtype, out=out, **kwargs)
        if isinstance(out, MaskedArray):
            outmask = getmask(out)
            if outmask is nomask:
                outmask = out._mask = make_mask_none(out.shape)
            outmask.flat = newmask
        return out
    product = prod

    def cumprod(self, axis=None, dtype=None, out=None):
        """
        Return the cumulative product of the array elements over the given axis.

        Masked values are set to 1 internally during the computation.
        However, their position is saved, and the result will be masked at
        the same locations.

        Refer to `numpy.cumprod` for full documentation.

        Notes
        -----
        The mask is lost if `out` is not a valid MaskedArray !

        Arithmetic is modular when using integer types, and no error is
        raised on overflow.

        See Also
        --------
        numpy.ndarray.cumprod : corresponding function for ndarrays
        numpy.cumprod : equivalent function
        """
        result = self.filled(1).cumprod(axis=axis, dtype=dtype, out=out)
        if out is not None:
            if isinstance(out, MaskedArray):
                out.__setmask__(self._mask)
            return out
        result = result.view(type(self))
        result.__setmask__(self._mask)
        return result

    def mean(self, axis=None, dtype=None, out=None, keepdims=np._NoValue):
        """
        Returns the average of the array elements along given axis.

        Masked entries are ignored, and result elements which are not
        finite will be masked.

        Refer to `numpy.mean` for full documentation.

        See Also
        --------
        numpy.ndarray.mean : corresponding function for ndarrays
        numpy.mean : Equivalent function
        numpy.ma.average : Weighted average.

        Examples
        --------
        >>> import numpy as np
        >>> a = np.ma.array([1,2,3], mask=[False, False, True])
        >>> a
        masked_array(data=[1, 2, --],
                     mask=[False, False,  True],
               fill_value=999999)
        >>> a.mean()
        1.5

        """
        kwargs = {} if keepdims is np._NoValue else {'keepdims': keepdims}
        if self._mask is nomask:
            result = super().mean(axis=axis, dtype=dtype, **kwargs)[()]
        else:
            is_float16_result = False
            if dtype is None:
                if issubclass(self.dtype.type, (ntypes.integer, ntypes.bool)):
                    dtype = mu.dtype('f8')
                elif issubclass(self.dtype.type, ntypes.float16):
                    dtype = mu.dtype('f4')
                    is_float16_result = True
            dsum = self.sum(axis=axis, dtype=dtype, **kwargs)
            cnt = self.count(axis=axis, **kwargs)
            if cnt.shape == () and (cnt == 0):
                result = masked
            elif is_float16_result:
                result = self.dtype.type(dsum * 1. / cnt)
            else:
                result = dsum * 1. / cnt
        if out is not None:
            out.flat = result
            if isinstance(out, MaskedArray):
                outmask = getmask(out)
                if outmask is nomask:
                    outmask = out._mask = make_mask_none(out.shape)
                outmask.flat = getmask(result)
            return out
        return result

    def anom(self, axis=None, dtype=None):
        """
        Compute the anomalies (deviations from the arithmetic mean)
        along the given axis.

        Returns an array of anomalies, with the same shape as the input and
        where the arithmetic mean is computed along the given axis.

        Parameters
        ----------
        axis : int, optional
            Axis over which the anomalies are taken.
            The default is to use the mean of the flattened array as reference.
        dtype : dtype, optional
            Type to use in computing the variance. For arrays of integer type
             the default is float32; for arrays of float types it is the same as
             the array type.

        See Also
        --------
        mean : Compute the mean of the array.

        Examples
        --------
        >>> import numpy as np
        >>> a = np.ma.array([1,2,3])
        >>> a.anom()
        masked_array(data=[-1.,  0.,  1.],
                     mask=False,
               fill_value=1e+20)

        """
        m = self.mean(axis, dtype)
        if not axis:
            return self - m
        else:
            return self - expand_dims(m, axis)

    def var(self, axis=None, dtype=None, out=None, ddof=0,
            keepdims=np._NoValue, mean=np._NoValue):
        """
        Returns the variance of the array elements along given axis.

        Masked entries are ignored, and result elements which are not
        finite will be masked.

        Refer to `numpy.var` for full documentation.

        See Also
        --------
        numpy.ndarray.var : corresponding function for ndarrays
        numpy.var : Equivalent function
        """
        kwargs = {}

        if keepdims is not np._NoValue:
            kwargs['keepdims'] = keepdims

        # Easy case: nomask, business as usual
        if self._mask is nomask:

            if mean is not np._NoValue:
                kwargs['mean'] = mean

            ret = super().var(axis=axis, dtype=dtype, out=out, ddof=ddof,
                              **kwargs)[()]
            if out is not None:
                if isinstance(out, MaskedArray):
                    out.__setmask__(nomask)
                return out
            return ret

        # Some data are masked, yay!
        cnt = self.count(axis=axis, **kwargs) - ddof

        if mean is not np._NoValue:
            danom = self - mean
        else:
            danom = self - self.mean(axis, dtype, keepdims=True)

        if iscomplexobj(self):
            danom = umath.absolute(danom) ** 2
        else:
            danom *= danom
        dvar = divide(danom.sum(axis, **kwargs), cnt).view(type(self))
        # Apply the mask if it's not a scalar
        if dvar.ndim:
            dvar._mask = mask_or(self._mask.all(axis, **kwargs), (cnt <= 0))
            dvar._update_from(self)
        elif getmask(dvar):
            # Make sure that masked is returned when the scalar is masked.
            dvar = masked
            if out is not None:
                if isinstance(out, MaskedArray):
                    out.flat = 0
                    out.__setmask__(True)
                elif out.dtype.kind in 'biu':
                    errmsg = "Masked data information would be lost in one or "\
                             "more location."
                    raise MaskError(errmsg)
                else:
                    out.flat = np.nan
                return out
        # In case with have an explicit output
        if out is not None:
            # Set the data
            out.flat = dvar
            # Set the mask if needed
            if isinstance(out, MaskedArray):
                out.__setmask__(dvar.mask)
            return out
        return dvar
    var.__doc__ = np.var.__doc__

    def std(self, axis=None, dtype=None, out=None, ddof=0,
            keepdims=np._NoValue, mean=np._NoValue):
        """
        Returns the standard deviation of the array elements along given axis.

        Masked entries are ignored.

        Refer to `numpy.std` for full documentation.

        See Also
        --------
        numpy.ndarray.std : corresponding function for ndarrays
        numpy.std : Equivalent function
        """
        kwargs = {} if keepdims is np._NoValue else {'keepdims': keepdims}

        dvar = self.var(axis, dtype, out, ddof, **kwargs)
        if dvar is not masked:
            if out is not None:
                np.power(out, 0.5, out=out, casting='unsafe')
                return out
            dvar = sqrt(dvar)
        return dvar

    def round(self, decimals=0, out=None):
        """
        Return each element rounded to the given number of decimals.

        Refer to `numpy.around` for full documentation.

        See Also
        --------
        numpy.ndarray.round : corresponding function for ndarrays
        numpy.around : equivalent function

        Examples
        --------
        >>> import numpy as np
        >>> import numpy.ma as ma
        >>> x = ma.array([1.35, 2.5, 1.5, 1.75, 2.25, 2.75],
        ...              mask=[0, 0, 0, 1, 0, 0])
        >>> ma.round(x)
        masked_array(data=[1.0, 2.0, 2.0, --, 2.0, 3.0],
                     mask=[False, False, False,  True, False, False],
                fill_value=1e+20)

        """
        result = self._data.round(decimals=decimals, out=out).view(type(self))
        if result.ndim > 0:
            result._mask = self._mask
            result._update_from(self)
        elif self._mask:
            # Return masked when the scalar is masked
            result = masked
        # No explicit output: we're done
        if out is None:
            return result
        if isinstance(out, MaskedArray):
            out.__setmask__(self._mask)
        return out

    def argsort(self, axis=np._NoValue, kind=None, order=None, endwith=True,
                fill_value=None, *, stable=False):
        """
        Return an ndarray of indices that sort the array along the
        specified axis.  Masked values are filled beforehand to
        `fill_value`.

        Parameters
        ----------
        axis : int, optional
            Axis along which to sort. If None, the default, the flattened array
            is used.
        kind : {'quicksort', 'mergesort', 'heapsort', 'stable'}, optional
            The sorting algorithm used.
        order : list, optional
            When `a` is an array with fields defined, this argument specifies
            which fields to compare first, second, etc.  Not all fields need be
            specified.
        endwith : {True, False}, optional
            Whether missing values (if any) should be treated as the largest values
            (True) or the smallest values (False)
            When the array contains unmasked values at the same extremes of the
            datatype, the ordering of these values and the masked values is
            undefined.
        fill_value : scalar or None, optional
            Value used internally for the masked values.
            If ``fill_value`` is not None, it supersedes ``endwith``.
        stable : bool, optional
            Only for compatibility with ``np.argsort``. Ignored.

        Returns
        -------
        index_array : ndarray, int
            Array of indices that sort `a` along the specified axis.
            In other words, ``a[index_array]`` yields a sorted `a`.

        See Also
        --------
        ma.MaskedArray.sort : Describes sorting algorithms used.
        lexsort : Indirect stable sort with multiple keys.
        numpy.ndarray.sort : Inplace sort.

        Notes
        -----
        See `sort` for notes on the different sorting algorithms.

        Examples
        --------
        >>> import numpy as np
        >>> a = np.ma.array([3,2,1], mask=[False, False, True])
        >>> a
        masked_array(data=[3, 2, --],
                     mask=[False, False,  True],
               fill_value=999999)
        >>> a.argsort()
        array([1, 0, 2])

        """
        if stable:
            raise ValueError(
                "`stable` parameter is not supported for masked arrays."
            )

        # 2017-04-11, Numpy 1.13.0, gh-8701: warn on axis default
        if axis is np._NoValue:
            axis = _deprecate_argsort_axis(self)

        if fill_value is None:
            if endwith:
                # nan > inf
                if np.issubdtype(self.dtype, np.floating):
                    fill_value = np.nan
                else:
                    fill_value = minimum_fill_value(self)
            else:
                fill_value = maximum_fill_value(self)

        filled = self.filled(fill_value)
        return filled.argsort(axis=axis, kind=kind, order=order)

    def argmin(self, axis=None, fill_value=None, out=None, *,
                keepdims=np._NoValue):
        """
        Return array of indices to the minimum values along the given axis.

        Parameters
        ----------
        axis : {None, integer}
            If None, the index is into the flattened array, otherwise along
            the specified axis
        fill_value : scalar or None, optional
            Value used to fill in the masked values.  If None, the output of
            minimum_fill_value(self._data) is used instead.
        out : {None, array}, optional
            Array into which the result can be placed. Its type is preserved
            and it must be of the right shape to hold the output.

        Returns
        -------
        ndarray or scalar
            If multi-dimension input, returns a new ndarray of indices to the
            minimum values along the given axis.  Otherwise, returns a scalar
            of index to the minimum values along the given axis.

        Examples
        --------
        >>> import numpy as np
        >>> x = np.ma.array(np.arange(4), mask=[1,1,0,0])
        >>> x.shape = (2,2)
        >>> x
        masked_array(
          data=[[--, --],
                [2, 3]],
          mask=[[ True,  True],
                [False, False]],
          fill_value=999999)
        >>> x.argmin(axis=0, fill_value=-1)
        array([0, 0])
        >>> x.argmin(axis=0, fill_value=9)
        array([1, 1])

        """
        if fill_value is None:
            fill_value = minimum_fill_value(self)
        d = self.filled(fill_value).view(ndarray)
        keepdims = False if keepdims is np._NoValue else bool(keepdims)
        return d.argmin(axis, out=out, keepdims=keepdims)

    def argmax(self, axis=None, fill_value=None, out=None, *,
                keepdims=np._NoValue):
        """
        Returns array of indices of the maximum values along the given axis.
        Masked values are treated as if they had the value fill_value.

        Parameters
        ----------
        axis : {None, integer}
            If None, the index is into the flattened array, otherwise along
            the specified axis
        fill_value : scalar or None, optional
            Value used to fill in the masked values.  If None, the output of
            maximum_fill_value(self._data) is used instead.
        out : {None, array}, optional
            Array into which the result can be placed. Its type is preserved
            and it must be of the right shape to hold the output.

        Returns
        -------
        index_array : {integer_array}

        Examples
        --------
        >>> import numpy as np
        >>> a = np.arange(6).reshape(2,3)
        >>> a.argmax()
        5
        >>> a.argmax(0)
        array([1, 1, 1])
        >>> a.argmax(1)
        array([2, 2])

        """
        if fill_value is None:
            fill_value = maximum_fill_value(self._data)
        d = self.filled(fill_value).view(ndarray)
        keepdims = False if keepdims is np._NoValue else bool(keepdims)
        return d.argmax(axis, out=out, keepdims=keepdims)

    def sort(self, axis=-1, kind=None, order=None, endwith=True,
             fill_value=None, *, stable=False):
        """
        Sort the array, in-place

        Parameters
        ----------
        a : array_like
            Array to be sorted.
        axis : int, optional
            Axis along which to sort. If None, the array is flattened before
            sorting. The default is -1, which sorts along the last axis.
        kind : {'quicksort', 'mergesort', 'heapsort', 'stable'}, optional
            The sorting algorithm used.
        order : list, optional
            When `a` is a structured array, this argument specifies which fields
            to compare first, second, and so on.  This list does not need to
            include all of the fields.
        endwith : {True, False}, optional
            Whether missing values (if any) should be treated as the largest values
            (True) or the smallest values (False)
            When the array contains unmasked values sorting at the same extremes of the
            datatype, the ordering of these values and the masked values is
            undefined.
        fill_value : scalar or None, optional
            Value used internally for the masked values.
            If ``fill_value`` is not None, it supersedes ``endwith``.
        stable : bool, optional
            Only for compatibility with ``np.sort``. Ignored.

        Returns
        -------
        sorted_array : ndarray
            Array of the same type and shape as `a`.

        See Also
        --------
        numpy.ndarray.sort : Method to sort an array in-place.
        argsort : Indirect sort.
        lexsort : Indirect stable sort on multiple keys.
        searchsorted : Find elements in a sorted array.

        Notes
        -----
        See ``sort`` for notes on the different sorting algorithms.

        Examples
        --------
        >>> import numpy as np
        >>> a = np.ma.array([1, 2, 5, 4, 3],mask=[0, 1, 0, 1, 0])
        >>> # Default
        >>> a.sort()
        >>> a
        masked_array(data=[1, 3, 5, --, --],
                     mask=[False, False, False,  True,  True],
               fill_value=999999)

        >>> a = np.ma.array([1, 2, 5, 4, 3],mask=[0, 1, 0, 1, 0])
        >>> # Put missing values in the front
        >>> a.sort(endwith=False)
        >>> a
        masked_array(data=[--, --, 1, 3, 5],
                     mask=[ True,  True, False, False, False],
               fill_value=999999)

        >>> a = np.ma.array([1, 2, 5, 4, 3],mask=[0, 1, 0, 1, 0])
        >>> # fill_value takes over endwith
        >>> a.sort(endwith=False, fill_value=3)
        >>> a
        masked_array(data=[1, --, --, 3, 5],
                     mask=[False,  True,  True, False, False],
               fill_value=999999)

        """
        if stable:
            raise ValueError(
                "`stable` parameter is not supported for masked arrays."
            )

        if self._mask is nomask:
            ndarray.sort(self, axis=axis, kind=kind, order=order)
            return

        if self is masked:
            return

        sidx = self.argsort(axis=axis, kind=kind, order=order,
                            fill_value=fill_value, endwith=endwith)

        self[...] = np.take_along_axis(self, sidx, axis=axis)

    def min(self, axis=None, out=None, fill_value=None, keepdims=np._NoValue):
        """
        Return the minimum along a given axis.

        Parameters
        ----------
        axis : None or int or tuple of ints, optional
            Axis along which to operate.  By default, ``axis`` is None and the
            flattened input is used.
            If this is a tuple of ints, the minimum is selected over multiple
            axes, instead of a single axis or all the axes as before.
        out : array_like, optional
            Alternative output array in which to place the result.  Must be of
            the same shape and buffer length as the expected output.
        fill_value : scalar or None, optional
            Value used to fill in the masked values.
            If None, use the output of `minimum_fill_value`.
        keepdims : bool, optional
            If this is set to True, the axes which are reduced are left
            in the result as dimensions with size one. With this option,
            the result will broadcast correctly against the array.

        Returns
        -------
        amin : array_like
            New array holding the result.
            If ``out`` was specified, ``out`` is returned.

        See Also
        --------
        ma.minimum_fill_value
            Returns the minimum filling value for a given datatype.

        Examples
        --------
        >>> import numpy.ma as ma
        >>> x = [[1., -2., 3.], [0.2, -0.7, 0.1]]
        >>> mask = [[1, 1, 0], [0, 0, 1]]
        >>> masked_x = ma.masked_array(x, mask)
        >>> masked_x
        masked_array(
          data=[[--, --, 3.0],
                [0.2, -0.7, --]],
          mask=[[ True,  True, False],
                [False, False,  True]],
          fill_value=1e+20)
        >>> ma.min(masked_x)
        -0.7
        >>> ma.min(masked_x, axis=-1)
        masked_array(data=[3.0, -0.7],
                     mask=[False, False],
                fill_value=1e+20)
        >>> ma.min(masked_x, axis=0, keepdims=True)
        masked_array(data=[[0.2, -0.7, 3.0]],
                     mask=[[False, False, False]],
                fill_value=1e+20)
        >>> mask = [[1, 1, 1,], [1, 1, 1]]
        >>> masked_x = ma.masked_array(x, mask)
        >>> ma.min(masked_x, axis=0)
        masked_array(data=[--, --, --],
                     mask=[ True,  True,  True],
                fill_value=1e+20,
                    dtype=float64)
        """
        kwargs = {} if keepdims is np._NoValue else {'keepdims': keepdims}

        _mask = self._mask
        newmask = _check_mask_axis(_mask, axis, **kwargs)
        if fill_value is None:
            fill_value = minimum_fill_value(self)
        # No explicit output
        if out is None:
            result = self.filled(fill_value).min(
                axis=axis, out=out, **kwargs).view(type(self))
            if result.ndim:
                # Set the mask
                result.__setmask__(newmask)
                # Get rid of Infs
                if newmask.ndim:
                    np.copyto(result, result.fill_value, where=newmask)
            elif newmask:
                result = masked
            return result
        # Explicit output
        self.filled(fill_value).min(axis=axis, out=out, **kwargs)
        if isinstance(out, MaskedArray):
            outmask = getmask(out)
            if outmask is nomask:
                outmask = out._mask = make_mask_none(out.shape)
            outmask.flat = newmask
        else:
            if out.dtype.kind in 'biu':
                errmsg = "Masked data information would be lost in one or more"\
                         " location."
                raise MaskError(errmsg)
            np.copyto(out, np.nan, where=newmask)
        return out

    def max(self, axis=None, out=None, fill_value=None, keepdims=np._NoValue):
        """
        Return the maximum along a given axis.

        Parameters
        ----------
        axis : None or int or tuple of ints, optional
            Axis along which to operate.  By default, ``axis`` is None and the
            flattened input is used.
            If this is a tuple of ints, the maximum is selected over multiple
            axes, instead of a single axis or all the axes as before.
        out : array_like, optional
            Alternative output array in which to place the result.  Must
            be of the same shape and buffer length as the expected output.
        fill_value : scalar or None, optional
            Value used to fill in the masked values.
            If None, use the output of maximum_fill_value().
        keepdims : bool, optional
            If this is set to True, the axes which are reduced are left
            in the result as dimensions with size one. With this option,
            the result will broadcast correctly against the array.

        Returns
        -------
        amax : array_like
            New array holding the result.
            If ``out`` was specified, ``out`` is returned.

        See Also
        --------
        ma.maximum_fill_value
            Returns the maximum filling value for a given datatype.

        Examples
        --------
        >>> import numpy.ma as ma
        >>> x = [[-1., 2.5], [4., -2.], [3., 0.]]
        >>> mask = [[0, 0], [1, 0], [1, 0]]
        >>> masked_x = ma.masked_array(x, mask)
        >>> masked_x
        masked_array(
          data=[[-1.0, 2.5],
                [--, -2.0],
                [--, 0.0]],
          mask=[[False, False],
                [ True, False],
                [ True, False]],
          fill_value=1e+20)
        >>> ma.max(masked_x)
        2.5
        >>> ma.max(masked_x, axis=0)
        masked_array(data=[-1.0, 2.5],
                     mask=[False, False],
               fill_value=1e+20)
        >>> ma.max(masked_x, axis=1, keepdims=True)
        masked_array(
          data=[[2.5],
                [-2.0],
                [0.0]],
          mask=[[False],
                [False],
                [False]],
          fill_value=1e+20)
        >>> mask = [[1, 1], [1, 1], [1, 1]]
        >>> masked_x = ma.masked_array(x, mask)
        >>> ma.max(masked_x, axis=1)
        masked_array(data=[--, --, --],
                     mask=[ True,  True,  True],
               fill_value=1e+20,
                    dtype=float64)
        """
        kwargs = {} if keepdims is np._NoValue else {'keepdims': keepdims}

        _mask = self._mask
        newmask = _check_mask_axis(_mask, axis, **kwargs)
        if fill_value is None:
            fill_value = maximum_fill_value(self)
        # No explicit output
        if out is None:
            result = self.filled(fill_value).max(
                axis=axis, out=out, **kwargs).view(type(self))
            if result.ndim:
                # Set the mask
                result.__setmask__(newmask)
                # Get rid of Infs
                if newmask.ndim:
                    np.copyto(result, result.fill_value, where=newmask)
            elif newmask:
                result = masked
            return result
        # Explicit output
        self.filled(fill_value).max(axis=axis, out=out, **kwargs)
        if isinstance(out, MaskedArray):
            outmask = getmask(out)
            if outmask is nomask:
                outmask = out._mask = make_mask_none(out.shape)
            outmask.flat = newmask
        else:

            if out.dtype.kind in 'biu':
                errmsg = "Masked data information would be lost in one or more"\
                         " location."
                raise MaskError(errmsg)
            np.copyto(out, np.nan, where=newmask)
        return out

    def ptp(self, axis=None, out=None, fill_value=None, keepdims=False):
        """
        Return (maximum - minimum) along the given dimension
        (i.e. peak-to-peak value).

        .. warning::
            `ptp` preserves the data type of the array. This means the
            return value for an input of signed integers with n bits
            (e.g. `np.int8`, `np.int16`, etc) is also a signed integer
            with n bits.  In that case, peak-to-peak values greater than
            ``2**(n-1)-1`` will be returned as negative values. An example
            with a work-around is shown below.

        Parameters
        ----------
        axis : {None, int}, optional
            Axis along which to find the peaks.  If None (default) the
            flattened array is used.
        out : {None, array_like}, optional
            Alternative output array in which to place the result. It must
            have the same shape and buffer length as the expected output
            but the type will be cast if necessary.
        fill_value : scalar or None, optional
            Value used to fill in the masked values.
        keepdims : bool, optional
            If this is set to True, the axes which are reduced are left
            in the result as dimensions with size one. With this option,
            the result will broadcast correctly against the array.

        Returns
        -------
        ptp : ndarray.
            A new array holding the result, unless ``out`` was
            specified, in which case a reference to ``out`` is returned.

        Examples
        --------
        >>> import numpy as np
        >>> x = np.ma.MaskedArray([[4, 9, 2, 10],
        ...                        [6, 9, 7, 12]])

        >>> x.ptp(axis=1)
        masked_array(data=[8, 6],
                     mask=False,
               fill_value=999999)

        >>> x.ptp(axis=0)
        masked_array(data=[2, 0, 5, 2],
                     mask=False,
               fill_value=999999)

        >>> x.ptp()
        10

        This example shows that a negative value can be returned when
        the input is an array of signed integers.

        >>> y = np.ma.MaskedArray([[1, 127],
        ...                        [0, 127],
        ...                        [-1, 127],
        ...                        [-2, 127]], dtype=np.int8)
        >>> y.ptp(axis=1)
        masked_array(data=[ 126,  127, -128, -127],
                     mask=False,
               fill_value=np.int64(999999),
                    dtype=int8)

        A work-around is to use the `view()` method to view the result as
        unsigned integers with the same bit width:

        >>> y.ptp(axis=1).view(np.uint8)
        masked_array(data=[126, 127, 128, 129],
                     mask=False,
               fill_value=np.uint64(999999),
                    dtype=uint8)
        """
        if out is None:
            result = self.max(axis=axis, fill_value=fill_value,
                              keepdims=keepdims)
            result -= self.min(axis=axis, fill_value=fill_value,
                               keepdims=keepdims)
            return result
        out.flat = self.max(axis=axis, out=out, fill_value=fill_value,
                            keepdims=keepdims)
        min_value = self.min(axis=axis, fill_value=fill_value,
                             keepdims=keepdims)
        np.subtract(out, min_value, out=out, casting='unsafe')
        return out

    def partition(self, *args, **kwargs):
        warnings.warn("Warning: 'partition' will ignore the 'mask' "
                      f"of the {self.__class__.__name__}.",
                      stacklevel=2)
        return super().partition(*args, **kwargs)

    def argpartition(self, *args, **kwargs):
        warnings.warn("Warning: 'argpartition' will ignore the 'mask' "
                      f"of the {self.__class__.__name__}.",
                      stacklevel=2)
        return super().argpartition(*args, **kwargs)

    def take(self, indices, axis=None, out=None, mode='raise'):
        """
        Take elements from a masked array along an axis.

        This function does the same thing as "fancy" indexing (indexing arrays
        using arrays) for masked arrays. It can be easier to use if you need
        elements along a given axis.

        Parameters
        ----------
        a : masked_array
            The source masked array.
        indices : array_like
            The indices of the values to extract. Also allow scalars for indices.
        axis : int, optional
            The axis over which to select values. By default, the flattened
            input array is used.
        out : MaskedArray, optional
            If provided, the result will be placed in this array. It should
            be of the appropriate shape and dtype. Note that `out` is always
            buffered if `mode='raise'`; use other modes for better performance.
        mode : {'raise', 'wrap', 'clip'}, optional
            Specifies how out-of-bounds indices will behave.

            * 'raise' -- raise an error (default)
            * 'wrap' -- wrap around
            * 'clip' -- clip to the range

            'clip' mode means that all indices that are too large are replaced
            by the index that addresses the last element along that axis. Note
            that this disables indexing with negative numbers.

        Returns
        -------
        out : MaskedArray
            The returned array has the same type as `a`.

        See Also
        --------
        numpy.take : Equivalent function for ndarrays.
        compress : Take elements using a boolean mask.
        take_along_axis : Take elements by matching the array and the index arrays.

        Notes
        -----
        This function behaves similarly to `numpy.take`, but it handles masked
        values. The mask is retained in the output array, and masked values
        in the input array remain masked in the output.

        Examples
        --------
        >>> import numpy as np
        >>> a = np.ma.array([4, 3, 5, 7, 6, 8], mask=[0, 0, 1, 0, 1, 0])
        >>> indices = [0, 1, 4]
        >>> np.ma.take(a, indices)
        masked_array(data=[4, 3, --],
                    mask=[False, False,  True],
            fill_value=999999)

        When `indices` is not one-dimensional, the output also has these dimensions:

        >>> np.ma.take(a, [[0, 1], [2, 3]])
        masked_array(data=[[4, 3],
                        [--, 7]],
                    mask=[[False, False],
                        [ True, False]],
            fill_value=999999)
        """ 
        (_data, _mask) = (self._data, self._mask)
        cls = type(self)
        # Make sure the indices are not masked
        maskindices = getmask(indices)
        if maskindices is not nomask:
            indices = indices.filled(0)
        # Get the data, promoting scalars to 0d arrays with [...] so that
        # .view works correctly
        if out is None:
            out = _data.take(indices, axis=axis, mode=mode)[...].view(cls)
        else:
            np.take(_data, indices, axis=axis, mode=mode, out=out)
        # Get the mask
        if isinstance(out, MaskedArray):
            if _mask is nomask:
                outmask = maskindices
            else:
                outmask = _mask.take(indices, axis=axis, mode=mode)
                outmask |= maskindices
            out.__setmask__(outmask)
        # demote 0d arrays back to scalars, for consistency with ndarray.take
        return out[()]

    # Array methods
    copy = _arraymethod('copy')
    diagonal = _arraymethod('diagonal')
    flatten = _arraymethod('flatten')
    repeat = _arraymethod('repeat')
    squeeze = _arraymethod('squeeze')
    swapaxes = _arraymethod('swapaxes')
    T = property(fget=lambda self: self.transpose())
    transpose = _arraymethod('transpose')

    @property
    def mT(self):
        """
        Return the matrix-transpose of the masked array.

        The matrix transpose is the transpose of the last two dimensions, even
        if the array is of higher dimension.

        .. versionadded:: 2.0

        Returns
        -------
        result: MaskedArray
            The masked array with the last two dimensions transposed

        Raises
        ------
        ValueError
            If the array is of dimension less than 2.

        See Also
        --------
        ndarray.mT:
            Equivalent method for arrays
        """

        if self.ndim < 2:
            raise ValueError("matrix transpose with ndim < 2 is undefined")

        if self._mask is nomask:
            return masked_array(data=self._data.mT)
        else:
            return masked_array(data=self.data.mT, mask=self.mask.mT)


    def tolist(self, fill_value=None):
        """
        Return the data portion of the masked array as a hierarchical Python list.

        Data items are converted to the nearest compatible Python type.
        Masked values are converted to `fill_value`. If `fill_value` is None,
        the corresponding entries in the output list will be ``None``.

        Parameters
        ----------
        fill_value : scalar, optional
            The value to use for invalid entries. Default is None.

        Returns
        -------
        result : list
            The Python list representation of the masked array.

        Examples
        --------
        >>> import numpy as np
        >>> x = np.ma.array([[1,2,3], [4,5,6], [7,8,9]], mask=[0] + [1,0]*4)
        >>> x.tolist()
        [[1, None, 3], [None, 5, None], [7, None, 9]]
        >>> x.tolist(-999)
        [[1, -999, 3], [-999, 5, -999], [7, -999, 9]]

        """
        _mask = self._mask
        # No mask ? Just return .data.tolist ?
        if _mask is nomask:
            return self._data.tolist()
        # Explicit fill_value: fill the array and get the list
        if fill_value is not None:
            return self.filled(fill_value).tolist()
        # Structured array.
        names = self.dtype.names
        if names:
            result = self._data.astype([(_, object) for _ in names])
            for n in names:
                result[n][_mask[n]] = None
            return result.tolist()
        # Standard arrays.
        if _mask is nomask:
            return [None]
        # Set temps to save time when dealing w/ marrays.
        inishape = self.shape
        result = np.array(self._data.ravel(), dtype=object)
        result[_mask.ravel()] = None
        result.shape = inishape
        return result.tolist()

    def tostring(self, fill_value=None, order='C'):
        r"""
        A compatibility alias for `tobytes`, with exactly the same behavior.

        Despite its name, it returns `bytes` not `str`\ s.

        .. deprecated:: 1.19.0
        """
        # 2020-03-30, Numpy 1.19.0
        warnings.warn(
            "tostring() is deprecated. Use tobytes() instead.",
            DeprecationWarning, stacklevel=2)

        return self.tobytes(fill_value, order=order)

    def tobytes(self, fill_value=None, order='C'):
        """
        Return the array data as a string containing the raw bytes in the array.

        The array is filled with a fill value before the string conversion.

        Parameters
        ----------
        fill_value : scalar, optional
            Value used to fill in the masked values. Default is None, in which
            case `MaskedArray.fill_value` is used.
        order : {'C','F','A'}, optional
            Order of the data item in the copy. Default is 'C'.

            - 'C'   -- C order (row major).
            - 'F'   -- Fortran order (column major).
            - 'A'   -- Any, current order of array.
            - None  -- Same as 'A'.

        See Also
        --------
        numpy.ndarray.tobytes
        tolist, tofile

        Notes
        -----
        As for `ndarray.tobytes`, information about the shape, dtype, etc.,
        but also about `fill_value`, will be lost.

        Examples
        --------
        >>> import numpy as np
        >>> x = np.ma.array(np.array([[1, 2], [3, 4]]), mask=[[0, 1], [1, 0]])
        >>> x.tobytes()
        b'\\x01\\x00\\x00\\x00\\x00\\x00\\x00\\x00?B\\x0f\\x00\\x00\\x00\\x00\\x00?B\\x0f\\x00\\x00\\x00\\x00\\x00\\x04\\x00\\x00\\x00\\x00\\x00\\x00\\x00'

        """
        return self.filled(fill_value).tobytes(order=order)

    def tofile(self, fid, sep="", format="%s"):
        """
        Save a masked array to a file in binary format.

        .. warning::
          This function is not implemented yet.

        Raises
        ------
        NotImplementedError
            When `tofile` is called.

        """
        raise NotImplementedError("MaskedArray.tofile() not implemented yet.")

    def toflex(self):
        """
        Transforms a masked array into a flexible-type array.

        The flexible type array that is returned will have two fields:

        * the ``_data`` field stores the ``_data`` part of the array.
        * the ``_mask`` field stores the ``_mask`` part of the array.

        Parameters
        ----------
        None

        Returns
        -------
        record : ndarray
            A new flexible-type `ndarray` with two fields: the first element
            containing a value, the second element containing the corresponding
            mask boolean. The returned record shape matches self.shape.

        Notes
        -----
        A side-effect of transforming a masked array into a flexible `ndarray` is
        that meta information (``fill_value``, ...) will be lost.

        Examples
        --------
        >>> import numpy as np
        >>> x = np.ma.array([[1,2,3],[4,5,6],[7,8,9]], mask=[0] + [1,0]*4)
        >>> x
        masked_array(
          data=[[1, --, 3],
                [--, 5, --],
                [7, --, 9]],
          mask=[[False,  True, False],
                [ True, False,  True],
                [False,  True, False]],
          fill_value=999999)
        >>> x.toflex()
        array([[(1, False), (2,  True), (3, False)],
               [(4,  True), (5, False), (6,  True)],
               [(7, False), (8,  True), (9, False)]],
              dtype=[('_data', '<i8'), ('_mask', '?')])

        """
        # Get the basic dtype.
        ddtype = self.dtype
        # Make sure we have a mask
        _mask = self._mask
        if _mask is None:
            _mask = make_mask_none(self.shape, ddtype)
        # And get its dtype
        mdtype = self._mask.dtype

        record = np.ndarray(shape=self.shape,
                            dtype=[('_data', ddtype), ('_mask', mdtype)])
        record['_data'] = self._data
        record['_mask'] = self._mask
        return record
    torecords = toflex

    # Pickling
    def __getstate__(self):
        """Return the internal state of the masked array, for pickling
        purposes.

        """
        cf = 'CF'[self.flags.fnc]
        data_state = super().__reduce__()[2]
        return data_state + (getmaskarray(self).tobytes(cf), self._fill_value)

    def __setstate__(self, state):
        """Restore the internal state of the masked array, for
        pickling purposes.  ``state`` is typically the output of the
        ``__getstate__`` output, and is a 5-tuple:

        - class name
        - a tuple giving the shape of the data
        - a typecode for the data
        - a binary string for the data
        - a binary string for the mask.

        """
        (_, shp, typ, isf, raw, msk, flv) = state
        super().__setstate__((shp, typ, isf, raw))
        self._mask.__setstate__((shp, make_mask_descr(typ), isf, msk))
        self.fill_value = flv

    def __reduce__(self):
        """Return a 3-tuple for pickling a MaskedArray.

        """
        return (_mareconstruct,
                (self.__class__, self._baseclass, (0,), 'b',),
                self.__getstate__())

    def __deepcopy__(self, memo=None):
        from copy import deepcopy
        copied = MaskedArray.__new__(type(self), self, copy=True)
        if memo is None:
            memo = {}
        memo[id(self)] = copied
        for (k, v) in self.__dict__.items():
            copied.__dict__[k] = deepcopy(v, memo)
        # as clearly documented for np.copy(), you need to use
        # deepcopy() directly for arrays of object type that may
        # contain compound types--you cannot depend on normal
        # copy semantics to do the right thing here
        if self.dtype.hasobject:
            copied._data[...] = deepcopy(copied._data)
        return copied


def _mareconstruct(subtype, baseclass, baseshape, basetype,):
    """Internal function that builds a new MaskedArray from the
    information stored in a pickle.

    """
    _data = ndarray.__new__(baseclass, baseshape, basetype)
    _mask = ndarray.__new__(ndarray, baseshape, make_mask_descr(basetype))
    return subtype.__new__(subtype, _data, mask=_mask, dtype=basetype,)


class mvoid(MaskedArray):
    """
    Fake a 'void' object to use for masked array with structured dtypes.
    """

    def __new__(self, data, mask=nomask, dtype=None, fill_value=None,
                hardmask=False, copy=False, subok=True):
        copy = None if not copy else True
        _data = np.array(data, copy=copy, subok=subok, dtype=dtype)
        _data = _data.view(self)
        _data._hardmask = hardmask
        if mask is not nomask:
            if isinstance(mask, np.void):
                _data._mask = mask
            else:
                try:
                    # Mask is already a 0D array
                    _data._mask = np.void(mask)
                except TypeError:
                    # Transform the mask to a void
                    mdtype = make_mask_descr(dtype)
                    _data._mask = np.array(mask, dtype=mdtype)[()]
        if fill_value is not None:
            _data.fill_value = fill_value
        return _data

    @property
    def _data(self):
        # Make sure that the _data part is a np.void
        return super()._data[()]

    def __getitem__(self, indx):
        """
        Get the index.

        """
        m = self._mask
        if isinstance(m[indx], ndarray):
            # Can happen when indx is a multi-dimensional field:
            # A = ma.masked_array(data=[([0,1],)], mask=[([True,
            #                     False],)], dtype=[("A", ">i2", (2,))])
            # x = A[0]; y = x["A"]; then y.mask["A"].size==2
            # and we can not say masked/unmasked.
            # The result is no longer mvoid!
            # See also issue #6724.
            return masked_array(
                data=self._data[indx], mask=m[indx],
                fill_value=self._fill_value[indx],
                hard_mask=self._hardmask)
        if m is not nomask and m[indx]:
            return masked
        return self._data[indx]

    def __setitem__(self, indx, value):
        self._data[indx] = value
        if self._hardmask:
            self._mask[indx] |= getattr(value, "_mask", False)
        else:
            self._mask[indx] = getattr(value, "_mask", False)

    def __str__(self):
        m = self._mask
        if m is nomask:
            return str(self._data)

        rdtype = _replace_dtype_fields(self._data.dtype, "O")
        data_arr = super()._data
        res = data_arr.astype(rdtype)
        _recursive_printoption(res, self._mask, masked_print_option)
        return str(res)

    __repr__ = __str__

    def __iter__(self):
        "Defines an iterator for mvoid"
        (_data, _mask) = (self._data, self._mask)
        if _mask is nomask:
            yield from _data
        else:
            for (d, m) in zip(_data, _mask):
                if m:
                    yield masked
                else:
                    yield d

    def __len__(self):
        return self._data.__len__()

    def filled(self, fill_value=None):
        """
        Return a copy with masked fields filled with a given value.

        Parameters
        ----------
        fill_value : array_like, optional
            The value to use for invalid entries. Can be scalar or
            non-scalar. If latter is the case, the filled array should
            be broadcastable over input array. Default is None, in
            which case the `fill_value` attribute is used instead.

        Returns
        -------
        filled_void
            A `np.void` object

        See Also
        --------
        MaskedArray.filled

        """
        return asarray(self).filled(fill_value)[()]

    def tolist(self):
        """
    Transforms the mvoid object into a tuple.

    Masked fields are replaced by None.

    Returns
    -------
    returned_tuple
        Tuple of fields
        """
        _mask = self._mask
        if _mask is nomask:
            return self._data.tolist()
        result = []
        for (d, m) in zip(self._data, self._mask):
            if m:
                result.append(None)
            else:
                # .item() makes sure we return a standard Python object
                result.append(d.item())
        return tuple(result)


##############################################################################
#                                Shortcuts                                   #
##############################################################################


def isMaskedArray(x):
    """
    Test whether input is an instance of MaskedArray.

    This function returns True if `x` is an instance of MaskedArray
    and returns False otherwise.  Any object is accepted as input.

    Parameters
    ----------
    x : object
        Object to test.

    Returns
    -------
    result : bool
        True if `x` is a MaskedArray.

    See Also
    --------
    isMA : Alias to isMaskedArray.
    isarray : Alias to isMaskedArray.

    Examples
    --------
    >>> import numpy as np
    >>> import numpy.ma as ma
    >>> a = np.eye(3, 3)
    >>> a
    array([[ 1.,  0.,  0.],
           [ 0.,  1.,  0.],
           [ 0.,  0.,  1.]])
    >>> m = ma.masked_values(a, 0)
    >>> m
    masked_array(
      data=[[1.0, --, --],
            [--, 1.0, --],
            [--, --, 1.0]],
      mask=[[False,  True,  True],
            [ True, False,  True],
            [ True,  True, False]],
      fill_value=0.0)
    >>> ma.isMaskedArray(a)
    False
    >>> ma.isMaskedArray(m)
    True
    >>> ma.isMaskedArray([0, 1, 2])
    False

    """
    return isinstance(x, MaskedArray)


isarray = isMaskedArray
isMA = isMaskedArray  # backward compatibility


class MaskedConstant(MaskedArray):
    # the lone np.ma.masked instance
    __singleton = None

    @classmethod
    def __has_singleton(cls):
        # second case ensures `cls.__singleton` is not just a view on the
        # superclass singleton
        return cls.__singleton is not None and type(cls.__singleton) is cls

    def __new__(cls):
        if not cls.__has_singleton():
            # We define the masked singleton as a float for higher precedence.
            # Note that it can be tricky sometimes w/ type comparison
            data = np.array(0.)
            mask = np.array(True)

            # prevent any modifications
            data.flags.writeable = False
            mask.flags.writeable = False

            # don't fall back on MaskedArray.__new__(MaskedConstant), since
            # that might confuse it - this way, the construction is entirely
            # within our control
            cls.__singleton = MaskedArray(data, mask=mask).view(cls)

        return cls.__singleton

    def __array_finalize__(self, obj):
        if not self.__has_singleton():
            # this handles the `.view` in __new__, which we want to copy across
            # properties normally
            return super().__array_finalize__(obj)
        elif self is self.__singleton:
            # not clear how this can happen, play it safe
            pass
        else:
            # everywhere else, we want to downcast to MaskedArray, to prevent a
            # duplicate maskedconstant.
            self.__class__ = MaskedArray
            MaskedArray.__array_finalize__(self, obj)

    def __array_wrap__(self, obj, context=None, return_scalar=False):
        return self.view(MaskedArray).__array_wrap__(obj, context)

    def __str__(self):
        return str(masked_print_option._display)

    def __repr__(self):
        if self is MaskedConstant.__singleton:
            return 'masked'
        else:
            # it's a subclass, or something is wrong, make it obvious
            return object.__repr__(self)

    def __format__(self, format_spec):
        # Replace ndarray.__format__ with the default, which supports no format characters.
        # Supporting format characters is unwise here, because we do not know what type
        # the user was expecting - better to not guess.
        try:
            return object.__format__(self, format_spec)
        except TypeError:
            # 2020-03-23, NumPy 1.19.0
            warnings.warn(
                "Format strings passed to MaskedConstant are ignored, but in future may "
                "error or produce different behavior",
                FutureWarning, stacklevel=2
            )
            return object.__format__(self, "")

    def __reduce__(self):
        """Override of MaskedArray's __reduce__.
        """
        return (self.__class__, ())

    # inplace operations have no effect. We have to override them to avoid
    # trying to modify the readonly data and mask arrays
    def __iop__(self, other):
        return self
    __iadd__ = \
    __isub__ = \
    __imul__ = \
    __ifloordiv__ = \
    __itruediv__ = \
    __ipow__ = \
        __iop__
    del __iop__  # don't leave this around

    def copy(self, *args, **kwargs):
        """ Copy is a no-op on the maskedconstant, as it is a scalar """
        # maskedconstant is a scalar, so copy doesn't need to copy. There's
        # precedent for this with `np.bool` scalars.
        return self

    def __copy__(self):
        return self

    def __deepcopy__(self, memo):
        return self

    def __setattr__(self, attr, value):
        if not self.__has_singleton():
            # allow the singleton to be initialized
            return super().__setattr__(attr, value)
        elif self is self.__singleton:
            raise AttributeError(
                f"attributes of {self!r} are not writeable")
        else:
            # duplicate instance - we can end up here from __array_finalize__,
            # where we set the __class__ attribute
            return super().__setattr__(attr, value)


masked = masked_singleton = MaskedConstant()
masked_array = MaskedArray


def array(data, dtype=None, copy=False, order=None,
          mask=nomask, fill_value=None, keep_mask=True,
          hard_mask=False, shrink=True, subok=True, ndmin=0):
    """
    Shortcut to MaskedArray.

    The options are in a different order for convenience and backwards
    compatibility.

    """
    return MaskedArray(data, mask=mask, dtype=dtype, copy=copy,
                       subok=subok, keep_mask=keep_mask,
                       hard_mask=hard_mask, fill_value=fill_value,
                       ndmin=ndmin, shrink=shrink, order=order)
array.__doc__ = masked_array.__doc__


def is_masked(x):
    """
    Determine whether input has masked values.

    Accepts any object as input, but always returns False unless the
    input is a MaskedArray containing masked values.

    Parameters
    ----------
    x : array_like
        Array to check for masked values.

    Returns
    -------
    result : bool
        True if `x` is a MaskedArray with masked values, False otherwise.

    Examples
    --------
    >>> import numpy as np
    >>> import numpy.ma as ma
    >>> x = ma.masked_equal([0, 1, 0, 2, 3], 0)
    >>> x
    masked_array(data=[--, 1, --, 2, 3],
                 mask=[ True, False,  True, False, False],
           fill_value=0)
    >>> ma.is_masked(x)
    True
    >>> x = ma.masked_equal([0, 1, 0, 2, 3], 42)
    >>> x
    masked_array(data=[0, 1, 0, 2, 3],
                 mask=False,
           fill_value=42)
    >>> ma.is_masked(x)
    False

    Always returns False if `x` isn't a MaskedArray.

    >>> x = [False, True, False]
    >>> ma.is_masked(x)
    False
    >>> x = 'a string'
    >>> ma.is_masked(x)
    False

    """
    m = getmask(x)
    if m is nomask:
        return False
    elif m.any():
        return True
    return False


##############################################################################
#                             Extrema functions                              #
##############################################################################


class _extrema_operation(_MaskedUFunc):
    """
    Generic class for maximum/minimum functions.

    .. note::
      This is the base class for `_maximum_operation` and
      `_minimum_operation`.

    """
    def __init__(self, ufunc, compare, fill_value):
        super().__init__(ufunc)
        self.compare = compare
        self.fill_value_func = fill_value

    def __call__(self, a, b):
        "Executes the call behavior."

        return where(self.compare(a, b), a, b)

    def reduce(self, target, axis=np._NoValue):
        "Reduce target along the given axis."
        target = narray(target, copy=None, subok=True)
        m = getmask(target)

        if axis is np._NoValue and target.ndim > 1:
            # 2017-05-06, Numpy 1.13.0: warn on axis default
            warnings.warn(
                f"In the future the default for ma.{self.__name__}.reduce will be axis=0, "
                f"not the current None, to match np.{self.__name__}.reduce. "
                "Explicitly pass 0 or None to silence this warning.",
                MaskedArrayFutureWarning, stacklevel=2)
            axis = None

        if axis is not np._NoValue:
            kwargs = dict(axis=axis)
        else:
            kwargs = dict()

        if m is nomask:
            t = self.f.reduce(target, **kwargs)
        else:
            target = target.filled(
                self.fill_value_func(target)).view(type(target))
            t = self.f.reduce(target, **kwargs)
            m = umath.logical_and.reduce(m, **kwargs)
            if hasattr(t, '_mask'):
                t._mask = m
            elif m:
                t = masked
        return t

    def outer(self, a, b):
        "Return the function applied to the outer product of a and b."
        ma = getmask(a)
        mb = getmask(b)
        if ma is nomask and mb is nomask:
            m = nomask
        else:
            ma = getmaskarray(a)
            mb = getmaskarray(b)
            m = logical_or.outer(ma, mb)
        result = self.f.outer(filled(a), filled(b))
        if not isinstance(result, MaskedArray):
            result = result.view(MaskedArray)
        result._mask = m
        return result

def min(obj, axis=None, out=None, fill_value=None, keepdims=np._NoValue):
    kwargs = {} if keepdims is np._NoValue else {'keepdims': keepdims}

    try:
        return obj.min(axis=axis, fill_value=fill_value, out=out, **kwargs)
    except (AttributeError, TypeError):
        # If obj doesn't have a min method, or if the method doesn't accept a
        # fill_value argument
        return asanyarray(obj).min(axis=axis, fill_value=fill_value,
                                   out=out, **kwargs)
min.__doc__ = MaskedArray.min.__doc__

def max(obj, axis=None, out=None, fill_value=None, keepdims=np._NoValue):
    kwargs = {} if keepdims is np._NoValue else {'keepdims': keepdims}

    try:
        return obj.max(axis=axis, fill_value=fill_value, out=out, **kwargs)
    except (AttributeError, TypeError):
        # If obj doesn't have a max method, or if the method doesn't accept a
        # fill_value argument
        return asanyarray(obj).max(axis=axis, fill_value=fill_value,
                                   out=out, **kwargs)
max.__doc__ = MaskedArray.max.__doc__


def ptp(obj, axis=None, out=None, fill_value=None, keepdims=np._NoValue):
    kwargs = {} if keepdims is np._NoValue else {'keepdims': keepdims}
    try:
        return obj.ptp(axis, out=out, fill_value=fill_value, **kwargs)
    except (AttributeError, TypeError):
        # If obj doesn't have a ptp method or if the method doesn't accept
        # a fill_value argument
        return asanyarray(obj).ptp(axis=axis, fill_value=fill_value,
                                   out=out, **kwargs)
ptp.__doc__ = MaskedArray.ptp.__doc__


##############################################################################
#           Definition of functions from the corresponding methods           #
##############################################################################


class _frommethod:
    """
    Define functions from existing MaskedArray methods.

    Parameters
    ----------
    methodname : str
        Name of the method to transform.

    """

    def __init__(self, methodname, reversed=False):
        self.__name__ = methodname
        self.__qualname__ = methodname
        self.__doc__ = self.getdoc()
        self.reversed = reversed

    def getdoc(self):
        "Return the doc of the function (from the doc of the method)."
        meth = getattr(MaskedArray, self.__name__, None) or\
            getattr(np, self.__name__, None)
        signature = self.__name__ + get_object_signature(meth)
        if meth is not None:
            doc = """    %s\n%s""" % (
                signature, getattr(meth, '__doc__', None))
            return doc

    def __call__(self, a, *args, **params):
        if self.reversed:
            args = list(args)
            a, args[0] = args[0], a

        marr = asanyarray(a)
        method_name = self.__name__
        method = getattr(type(marr), method_name, None)
        if method is None:
            # use the corresponding np function
            method = getattr(np, method_name)

        return method(marr, *args, **params)


all = _frommethod('all')
anomalies = anom = _frommethod('anom')
any = _frommethod('any')
compress = _frommethod('compress', reversed=True)
cumprod = _frommethod('cumprod')
cumsum = _frommethod('cumsum')
copy = _frommethod('copy')
diagonal = _frommethod('diagonal')
harden_mask = _frommethod('harden_mask')
ids = _frommethod('ids')
maximum = _extrema_operation(umath.maximum, greater, maximum_fill_value)
mean = _frommethod('mean')
minimum = _extrema_operation(umath.minimum, less, minimum_fill_value)
nonzero = _frommethod('nonzero')
prod = _frommethod('prod')
product = _frommethod('prod')
ravel = _frommethod('ravel')
repeat = _frommethod('repeat')
shrink_mask = _frommethod('shrink_mask')
soften_mask = _frommethod('soften_mask')
std = _frommethod('std')
sum = _frommethod('sum')
swapaxes = _frommethod('swapaxes')
#take = _frommethod('take')
trace = _frommethod('trace')
var = _frommethod('var')

count = _frommethod('count')

def take(a, indices, axis=None, out=None, mode='raise'):
    """

    """
    a = masked_array(a)
    return a.take(indices, axis=axis, out=out, mode=mode)


def power(a, b, third=None):
    """
    Returns element-wise base array raised to power from second array.

    This is the masked array version of `numpy.power`. For details see
    `numpy.power`.

    See Also
    --------
    numpy.power

    Notes
    -----
    The *out* argument to `numpy.power` is not supported, `third` has to be
    None.

    Examples
    --------
    >>> import numpy as np
    >>> import numpy.ma as ma
    >>> x = [11.2, -3.973, 0.801, -1.41]
    >>> mask = [0, 0, 0, 1]
    >>> masked_x = ma.masked_array(x, mask)
    >>> masked_x
    masked_array(data=[11.2, -3.973, 0.801, --],
             mask=[False, False, False,  True],
       fill_value=1e+20)
    >>> ma.power(masked_x, 2)
    masked_array(data=[125.43999999999998, 15.784728999999999,
                   0.6416010000000001, --],
             mask=[False, False, False,  True],
       fill_value=1e+20)
    >>> y = [-0.5, 2, 0, 17]
    >>> masked_y = ma.masked_array(y, mask)
    >>> masked_y
    masked_array(data=[-0.5, 2.0, 0.0, --],
             mask=[False, False, False,  True],
       fill_value=1e+20)
    >>> ma.power(masked_x, masked_y)
    masked_array(data=[0.2988071523335984, 15.784728999999999, 1.0, --],
             mask=[False, False, False,  True],
       fill_value=1e+20)

    """
    if third is not None:
        raise MaskError("3-argument power not supported.")
    # Get the masks
    ma = getmask(a)
    mb = getmask(b)
    m = mask_or(ma, mb)
    # Get the rawdata
    fa = getdata(a)
    fb = getdata(b)
    # Get the type of the result (so that we preserve subclasses)
    if isinstance(a, MaskedArray):
        basetype = type(a)
    else:
        basetype = MaskedArray
    # Get the result and view it as a (subclass of) MaskedArray
    with np.errstate(divide='ignore', invalid='ignore'):
        result = np.where(m, fa, umath.power(fa, fb)).view(basetype)
    result._update_from(a)
    # Find where we're in trouble w/ NaNs and Infs
    invalid = np.logical_not(np.isfinite(result.view(ndarray)))
    # Add the initial mask
    if m is not nomask:
        if not result.ndim:
            return masked
        result._mask = np.logical_or(m, invalid)
    # Fix the invalid parts
    if invalid.any():
        if not result.ndim:
            return masked
        elif result._mask is nomask:
            result._mask = invalid
        result._data[invalid] = result.fill_value
    return result

argmin = _frommethod('argmin')
argmax = _frommethod('argmax')

def argsort(a, axis=np._NoValue, kind=None, order=None, endwith=True,
            fill_value=None, *, stable=None):
    "Function version of the eponymous method."
    a = np.asanyarray(a)

    # 2017-04-11, Numpy 1.13.0, gh-8701: warn on axis default
    if axis is np._NoValue:
        axis = _deprecate_argsort_axis(a)

    if isinstance(a, MaskedArray):
        return a.argsort(axis=axis, kind=kind, order=order, endwith=endwith,
                         fill_value=fill_value, stable=None)
    else:
        return a.argsort(axis=axis, kind=kind, order=order, stable=None)
argsort.__doc__ = MaskedArray.argsort.__doc__

def sort(a, axis=-1, kind=None, order=None, endwith=True, fill_value=None, *,
         stable=None):
    """
    Return a sorted copy of the masked array.

    Equivalent to creating a copy of the array
    and applying the  MaskedArray ``sort()`` method.

    Refer to ``MaskedArray.sort`` for the full documentation

    See Also
    --------
    MaskedArray.sort : equivalent method

    Examples
    --------
    >>> import numpy as np
    >>> import numpy.ma as ma
    >>> x = [11.2, -3.973, 0.801, -1.41]
    >>> mask = [0, 0, 0, 1]
    >>> masked_x = ma.masked_array(x, mask)
    >>> masked_x
    masked_array(data=[11.2, -3.973, 0.801, --],
                 mask=[False, False, False,  True],
           fill_value=1e+20)
    >>> ma.sort(masked_x)
    masked_array(data=[-3.973, 0.801, 11.2, --],
                 mask=[False, False, False,  True],
           fill_value=1e+20)
    """
    a = np.array(a, copy=True, subok=True)
    if axis is None:
        a = a.flatten()
        axis = 0

    if isinstance(a, MaskedArray):
        a.sort(axis=axis, kind=kind, order=order, endwith=endwith,
               fill_value=fill_value, stable=stable)
    else:
        a.sort(axis=axis, kind=kind, order=order, stable=stable)
    return a


def compressed(x):
    """
    Return all the non-masked data as a 1-D array.

    This function is equivalent to calling the "compressed" method of a
    `ma.MaskedArray`, see `ma.MaskedArray.compressed` for details.

    See Also
    --------
    ma.MaskedArray.compressed : Equivalent method.

    Examples
    --------
    >>> import numpy as np

    Create an array with negative values masked:

    >>> import numpy as np
    >>> x = np.array([[1, -1, 0], [2, -1, 3], [7, 4, -1]])
    >>> masked_x = np.ma.masked_array(x, mask=x < 0)
    >>> masked_x
    masked_array(
      data=[[1, --, 0],
            [2, --, 3],
            [7, 4, --]],
      mask=[[False,  True, False],
            [False,  True, False],
            [False, False,  True]],
      fill_value=999999)

    Compress the masked array into a 1-D array of non-masked values:

    >>> np.ma.compressed(masked_x)
    array([1, 0, 2, 3, 7, 4])

    """
    return asanyarray(x).compressed()


def concatenate(arrays, axis=0):
    """
    Concatenate a sequence of arrays along the given axis.

    Parameters
    ----------
    arrays : sequence of array_like
        The arrays must have the same shape, except in the dimension
        corresponding to `axis` (the first, by default).
    axis : int, optional
        The axis along which the arrays will be joined. Default is 0.

    Returns
    -------
    result : MaskedArray
        The concatenated array with any masked entries preserved.

    See Also
    --------
    numpy.concatenate : Equivalent function in the top-level NumPy module.

    Examples
    --------
    >>> import numpy as np
    >>> import numpy.ma as ma
    >>> a = ma.arange(3)
    >>> a[1] = ma.masked
    >>> b = ma.arange(2, 5)
    >>> a
    masked_array(data=[0, --, 2],
                 mask=[False,  True, False],
           fill_value=999999)
    >>> b
    masked_array(data=[2, 3, 4],
                 mask=False,
           fill_value=999999)
    >>> ma.concatenate([a, b])
    masked_array(data=[0, --, 2, 2, 3, 4],
                 mask=[False,  True, False, False, False, False],
           fill_value=999999)

    """
    d = np.concatenate([getdata(a) for a in arrays], axis)
    rcls = get_masked_subclass(*arrays)
    data = d.view(rcls)
    # Check whether one of the arrays has a non-empty mask.
    for x in arrays:
        if getmask(x) is not nomask:
            break
    else:
        return data
    # OK, so we have to concatenate the masks
    dm = np.concatenate([getmaskarray(a) for a in arrays], axis)
    dm = dm.reshape(d.shape)

    # If we decide to keep a '_shrinkmask' option, we want to check that
    # all of them are True, and then check for dm.any()
    data._mask = _shrink_mask(dm)
    return data


def diag(v, k=0):
    """
    Extract a diagonal or construct a diagonal array.

    This function is the equivalent of `numpy.diag` that takes masked
    values into account, see `numpy.diag` for details.

    See Also
    --------
    numpy.diag : Equivalent function for ndarrays.

    Examples
    --------
    >>> import numpy as np

    Create an array with negative values masked:

    >>> import numpy as np
    >>> x = np.array([[11.2, -3.973, 18], [0.801, -1.41, 12], [7, 33, -12]])
    >>> masked_x = np.ma.masked_array(x, mask=x < 0)
    >>> masked_x
    masked_array(
      data=[[11.2, --, 18.0],
            [0.801, --, 12.0],
            [7.0, 33.0, --]],
      mask=[[False,  True, False],
            [False,  True, False],
            [False, False,  True]],
      fill_value=1e+20)

    Isolate the main diagonal from the masked array:

    >>> np.ma.diag(masked_x)
    masked_array(data=[11.2, --, --],
                 mask=[False,  True,  True],
           fill_value=1e+20)

    Isolate the first diagonal below the main diagonal:

    >>> np.ma.diag(masked_x, -1)
    masked_array(data=[0.801, 33.0],
                 mask=[False, False],
           fill_value=1e+20)

    """
    output = np.diag(v, k).view(MaskedArray)
    if getmask(v) is not nomask:
        output._mask = np.diag(v._mask, k)
    return output


def left_shift(a, n):
    """
    Shift the bits of an integer to the left.

    This is the masked array version of `numpy.left_shift`, for details
    see that function.

    See Also
    --------
    numpy.left_shift

    Examples
    --------
    Shift with a masked array:

    >>> arr = np.ma.array([10, 20, 30], mask=[False, True, False])
    >>> np.ma.left_shift(arr, 1)
    masked_array(data=[20, --, 60],
                 mask=[False,  True, False],
           fill_value=999999)

    Large shift:

    >>> np.ma.left_shift(10, 10)
    masked_array(data=10240,
                 mask=False,
           fill_value=999999)

    Shift with a scalar and an array:

    >>> scalar = 10
    >>> arr = np.ma.array([1, 2, 3], mask=[False, True, False])
    >>> np.ma.left_shift(scalar, arr)
    masked_array(data=[20, --, 80],
                 mask=[False,  True, False],
           fill_value=999999)


    """
    m = getmask(a)
    if m is nomask:
        d = umath.left_shift(filled(a), n)
        return masked_array(d)
    else:
        d = umath.left_shift(filled(a, 0), n)
        return masked_array(d, mask=m)


def right_shift(a, n):
    """
    Shift the bits of an integer to the right.

    This is the masked array version of `numpy.right_shift`, for details
    see that function.

    See Also
    --------
    numpy.right_shift

    Examples
    --------
    >>> import numpy as np
    >>> import numpy.ma as ma
    >>> x = [11, 3, 8, 1]
    >>> mask = [0, 0, 0, 1]
    >>> masked_x = ma.masked_array(x, mask)
    >>> masked_x
    masked_array(data=[11, 3, 8, --],
                 mask=[False, False, False,  True],
           fill_value=999999)
    >>> ma.right_shift(masked_x,1)
    masked_array(data=[5, 1, 4, --],
                 mask=[False, False, False,  True],
           fill_value=999999)

    """
    m = getmask(a)
    if m is nomask:
        d = umath.right_shift(filled(a), n)
        return masked_array(d)
    else:
        d = umath.right_shift(filled(a, 0), n)
        return masked_array(d, mask=m)


def put(a, indices, values, mode='raise'):
    """
    Set storage-indexed locations to corresponding values.

    This function is equivalent to `MaskedArray.put`, see that method
    for details.

    See Also
    --------
    MaskedArray.put

    Examples
    --------
    Putting values in a masked array:

    >>> a = np.ma.array([1, 2, 3, 4], mask=[False, True, False, False])
    >>> np.ma.put(a, [1, 3], [10, 30])
    >>> a
    masked_array(data=[ 1, 10,  3, 30],
                 mask=False,
           fill_value=999999)

    Using put with a 2D array:

    >>> b = np.ma.array([[1, 2], [3, 4]], mask=[[False, True], [False, False]])
    >>> np.ma.put(b, [[0, 1], [1, 0]], [[10, 20], [30, 40]])
    >>> b
    masked_array(
      data=[[40, 30],
            [ 3,  4]],
      mask=False,
      fill_value=999999)

    """
    # We can't use 'frommethod', the order of arguments is different
    try:
        return a.put(indices, values, mode=mode)
    except AttributeError:
        return np.asarray(a).put(indices, values, mode=mode)


def putmask(a, mask, values):  # , mode='raise'):
    """
    Changes elements of an array based on conditional and input values.

    This is the masked array version of `numpy.putmask`, for details see
    `numpy.putmask`.

    See Also
    --------
    numpy.putmask

    Notes
    -----
    Using a masked array as `values` will **not** transform a `ndarray` into
    a `MaskedArray`.

    Examples
    --------
    >>> import numpy as np
    >>> arr = [[1, 2], [3, 4]]
    >>> mask = [[1, 0], [0, 0]]
    >>> x = np.ma.array(arr, mask=mask)
    >>> np.ma.putmask(x, x < 4, 10*x)
    >>> x
    masked_array(
      data=[[--, 20],
            [30, 4]],
      mask=[[ True, False],
            [False, False]],
      fill_value=999999)
    >>> x.data
    array([[10, 20],
           [30,  4]])

    """
    # We can't use 'frommethod', the order of arguments is different
    if not isinstance(a, MaskedArray):
        a = a.view(MaskedArray)
    (valdata, valmask) = (getdata(values), getmask(values))
    if getmask(a) is nomask:
        if valmask is not nomask:
            a._sharedmask = True
            a._mask = make_mask_none(a.shape, a.dtype)
            np.copyto(a._mask, valmask, where=mask)
    elif a._hardmask:
        if valmask is not nomask:
            m = a._mask.copy()
            np.copyto(m, valmask, where=mask)
            a.mask |= m
    else:
        if valmask is nomask:
            valmask = getmaskarray(values)
        np.copyto(a._mask, valmask, where=mask)
    np.copyto(a._data, valdata, where=mask)
    return


def transpose(a, axes=None):
    """
    Permute the dimensions of an array.

    This function is exactly equivalent to `numpy.transpose`.

    See Also
    --------
    numpy.transpose : Equivalent function in top-level NumPy module.

    Examples
    --------
    >>> import numpy as np
    >>> import numpy.ma as ma
    >>> x = ma.arange(4).reshape((2,2))
    >>> x[1, 1] = ma.masked
    >>> x
    masked_array(
      data=[[0, 1],
            [2, --]],
      mask=[[False, False],
            [False,  True]],
      fill_value=999999)

    >>> ma.transpose(x)
    masked_array(
      data=[[0, 2],
            [1, --]],
      mask=[[False, False],
            [False,  True]],
      fill_value=999999)
    """
    # We can't use 'frommethod', as 'transpose' doesn't take keywords
    try:
        return a.transpose(axes)
    except AttributeError:
        return np.asarray(a).transpose(axes).view(MaskedArray)


def reshape(a, new_shape, order='C'):
    """
    Returns an array containing the same data with a new shape.

    Refer to `MaskedArray.reshape` for full documentation.

    See Also
    --------
    MaskedArray.reshape : equivalent function

    Examples
    --------
    Reshaping a 1-D array:

    >>> a = np.ma.array([1, 2, 3, 4])
    >>> np.ma.reshape(a, (2, 2))
    masked_array(
      data=[[1, 2],
            [3, 4]],
      mask=False,
      fill_value=999999)

    Reshaping a 2-D array:

    >>> b = np.ma.array([[1, 2], [3, 4]])
    >>> np.ma.reshape(b, (1, 4))
    masked_array(data=[[1, 2, 3, 4]],
                 mask=False,
           fill_value=999999)

    Reshaping a 1-D array with a mask:

    >>> c = np.ma.array([1, 2, 3, 4], mask=[False, True, False, False])
    >>> np.ma.reshape(c, (2, 2))
    masked_array(
      data=[[1, --],
            [3, 4]],
      mask=[[False,  True],
            [False, False]],
      fill_value=999999)

    """
    # We can't use 'frommethod', it whine about some parameters. Dmmit.
    try:
        return a.reshape(new_shape, order=order)
    except AttributeError:
        _tmp = np.asarray(a).reshape(new_shape, order=order)
        return _tmp.view(MaskedArray)


def resize(x, new_shape):
    """
    Return a new masked array with the specified size and shape.

    This is the masked equivalent of the `numpy.resize` function. The new
    array is filled with repeated copies of `x` (in the order that the
    data are stored in memory). If `x` is masked, the new array will be
    masked, and the new mask will be a repetition of the old one.

    See Also
    --------
    numpy.resize : Equivalent function in the top level NumPy module.

    Examples
    --------
    >>> import numpy as np
    >>> import numpy.ma as ma
    >>> a = ma.array([[1, 2] ,[3, 4]])
    >>> a[0, 1] = ma.masked
    >>> a
    masked_array(
      data=[[1, --],
            [3, 4]],
      mask=[[False,  True],
            [False, False]],
      fill_value=999999)
    >>> np.resize(a, (3, 3))
    masked_array(
      data=[[1, 2, 3],
            [4, 1, 2],
            [3, 4, 1]],
      mask=False,
      fill_value=999999)
    >>> ma.resize(a, (3, 3))
    masked_array(
      data=[[1, --, 3],
            [4, 1, --],
            [3, 4, 1]],
      mask=[[False,  True, False],
            [False, False,  True],
            [False, False, False]],
      fill_value=999999)

    A MaskedArray is always returned, regardless of the input type.

    >>> a = np.array([[1, 2] ,[3, 4]])
    >>> ma.resize(a, (3, 3))
    masked_array(
      data=[[1, 2, 3],
            [4, 1, 2],
            [3, 4, 1]],
      mask=False,
      fill_value=999999)

    """
    # We can't use _frommethods here, as N.resize is notoriously whiny.
    m = getmask(x)
    if m is not nomask:
        m = np.resize(m, new_shape)
    result = np.resize(x, new_shape).view(get_masked_subclass(x))
    if result.ndim:
        result._mask = m
    return result


def ndim(obj):
    """
    maskedarray version of the numpy function.

    """
    return np.ndim(getdata(obj))

ndim.__doc__ = np.ndim.__doc__


def shape(obj):
    "maskedarray version of the numpy function."
    return np.shape(getdata(obj))
shape.__doc__ = np.shape.__doc__


def size(obj, axis=None):
    "maskedarray version of the numpy function."
    return np.size(getdata(obj), axis)
size.__doc__ = np.size.__doc__


def diff(a, /, n=1, axis=-1, prepend=np._NoValue, append=np._NoValue):
    """
    Calculate the n-th discrete difference along the given axis.
    The first difference is given by ``out[i] = a[i+1] - a[i]`` along
    the given axis, higher differences are calculated by using `diff`
    recursively.
    Preserves the input mask.

    Parameters
    ----------
    a : array_like
        Input array
    n : int, optional
        The number of times values are differenced. If zero, the input
        is returned as-is.
    axis : int, optional
        The axis along which the difference is taken, default is the
        last axis.
    prepend, append : array_like, optional
        Values to prepend or append to `a` along axis prior to
        performing the difference.  Scalar values are expanded to
        arrays with length 1 in the direction of axis and the shape
        of the input array in along all other axes.  Otherwise the
        dimension and shape must match `a` except along axis.

    Returns
    -------
    diff : MaskedArray
        The n-th differences. The shape of the output is the same as `a`
        except along `axis` where the dimension is smaller by `n`. The
        type of the output is the same as the type of the difference
        between any two elements of `a`. This is the same as the type of
        `a` in most cases. A notable exception is `datetime64`, which
        results in a `timedelta64` output array.

    See Also
    --------
    numpy.diff : Equivalent function in the top-level NumPy module.

    Notes
    -----
    Type is preserved for boolean arrays, so the result will contain
    `False` when consecutive elements are the same and `True` when they
    differ.

    For unsigned integer arrays, the results will also be unsigned. This
    should not be surprising, as the result is consistent with
    calculating the difference directly:

    >>> u8_arr = np.array([1, 0], dtype=np.uint8)
    >>> np.ma.diff(u8_arr)
    masked_array(data=[255],
                 mask=False,
           fill_value=np.uint64(999999),
                dtype=uint8)
    >>> u8_arr[1,...] - u8_arr[0,...]
    np.uint8(255)

    If this is not desirable, then the array should be cast to a larger
    integer type first:

    >>> i16_arr = u8_arr.astype(np.int16)
    >>> np.ma.diff(i16_arr)
    masked_array(data=[-1],
                 mask=False,
           fill_value=np.int64(999999),
                dtype=int16)

    Examples
    --------
    >>> import numpy as np
    >>> a = np.array([1, 2, 3, 4, 7, 0, 2, 3])
    >>> x = np.ma.masked_where(a < 2, a)
    >>> np.ma.diff(x)
    masked_array(data=[--, 1, 1, 3, --, --, 1],
            mask=[ True, False, False, False,  True,  True, False],
        fill_value=999999)

    >>> np.ma.diff(x, n=2)
    masked_array(data=[--, 0, 2, --, --, --],
                mask=[ True, False, False,  True,  True,  True],
        fill_value=999999)

    >>> a = np.array([[1, 3, 1, 5, 10], [0, 1, 5, 6, 8]])
    >>> x = np.ma.masked_equal(a, value=1)
    >>> np.ma.diff(x)
    masked_array(
        data=[[--, --, --, 5],
                [--, --, 1, 2]],
        mask=[[ True,  True,  True, False],
                [ True,  True, False, False]],
        fill_value=1)

    >>> np.ma.diff(x, axis=0)
    masked_array(data=[[--, --, --, 1, -2]],
            mask=[[ True,  True,  True, False, False]],
        fill_value=1)

    """
    if n == 0:
        return a
    if n < 0:
        raise ValueError("order must be non-negative but got " + repr(n))

    a = np.ma.asanyarray(a)
    if a.ndim == 0:
        raise ValueError(
            "diff requires input that is at least one dimensional"
            )

    combined = []
    if prepend is not np._NoValue:
        prepend = np.ma.asanyarray(prepend)
        if prepend.ndim == 0:
            shape = list(a.shape)
            shape[axis] = 1
            prepend = np.broadcast_to(prepend, tuple(shape))
        combined.append(prepend)

    combined.append(a)

    if append is not np._NoValue:
        append = np.ma.asanyarray(append)
        if append.ndim == 0:
            shape = list(a.shape)
            shape[axis] = 1
            append = np.broadcast_to(append, tuple(shape))
        combined.append(append)

    if len(combined) > 1:
        a = np.ma.concatenate(combined, axis)

    # GH 22465 np.diff without prepend/append preserves the mask
    return np.diff(a, n, axis)


##############################################################################
#                            Extra functions                                 #
##############################################################################


def where(condition, x=_NoValue, y=_NoValue):
    """
    Return a masked array with elements from `x` or `y`, depending on condition.

    .. note::
        When only `condition` is provided, this function is identical to
        `nonzero`. The rest of this documentation covers only the case where
        all three arguments are provided.

    Parameters
    ----------
    condition : array_like, bool
        Where True, yield `x`, otherwise yield `y`.
    x, y : array_like, optional
        Values from which to choose. `x`, `y` and `condition` need to be
        broadcastable to some shape.

    Returns
    -------
    out : MaskedArray
        An masked array with `masked` elements where the condition is masked,
        elements from `x` where `condition` is True, and elements from `y`
        elsewhere.

    See Also
    --------
    numpy.where : Equivalent function in the top-level NumPy module.
    nonzero : The function that is called when x and y are omitted

    Examples
    --------
    >>> import numpy as np
    >>> x = np.ma.array(np.arange(9.).reshape(3, 3), mask=[[0, 1, 0],
    ...                                                    [1, 0, 1],
    ...                                                    [0, 1, 0]])
    >>> x
    masked_array(
      data=[[0.0, --, 2.0],
            [--, 4.0, --],
            [6.0, --, 8.0]],
      mask=[[False,  True, False],
            [ True, False,  True],
            [False,  True, False]],
      fill_value=1e+20)
    >>> np.ma.where(x > 5, x, -3.1416)
    masked_array(
      data=[[-3.1416, --, -3.1416],
            [--, -3.1416, --],
            [6.0, --, 8.0]],
      mask=[[False,  True, False],
            [ True, False,  True],
            [False,  True, False]],
      fill_value=1e+20)

    """

    # handle the single-argument case
    missing = (x is _NoValue, y is _NoValue).count(True)
    if missing == 1:
        raise ValueError("Must provide both 'x' and 'y' or neither.")
    if missing == 2:
        return nonzero(condition)

    # we only care if the condition is true - false or masked pick y
    cf = filled(condition, False)
    xd = getdata(x)
    yd = getdata(y)

    # we need the full arrays here for correct final dimensions
    cm = getmaskarray(condition)
    xm = getmaskarray(x)
    ym = getmaskarray(y)

    # deal with the fact that masked.dtype == float64, but we don't actually
    # want to treat it as that.
    if x is masked and y is not masked:
        xd = np.zeros((), dtype=yd.dtype)
        xm = np.ones((),  dtype=ym.dtype)
    elif y is masked and x is not masked:
        yd = np.zeros((), dtype=xd.dtype)
        ym = np.ones((),  dtype=xm.dtype)

    data = np.where(cf, xd, yd)
    mask = np.where(cf, xm, ym)
    mask = np.where(cm, np.ones((), dtype=mask.dtype), mask)

    # collapse the mask, for backwards compatibility
    mask = _shrink_mask(mask)

    return masked_array(data, mask=mask)


def choose(indices, choices, out=None, mode='raise'):
    """
    Use an index array to construct a new array from a list of choices.

    Given an array of integers and a list of n choice arrays, this method
    will create a new array that merges each of the choice arrays.  Where a
    value in `index` is i, the new array will have the value that choices[i]
    contains in the same place.

    Parameters
    ----------
    indices : ndarray of ints
        This array must contain integers in ``[0, n-1]``, where n is the
        number of choices.
    choices : sequence of arrays
        Choice arrays. The index array and all of the choices should be
        broadcastable to the same shape.
    out : array, optional
        If provided, the result will be inserted into this array. It should
        be of the appropriate shape and `dtype`.
    mode : {'raise', 'wrap', 'clip'}, optional
        Specifies how out-of-bounds indices will behave.

        * 'raise' : raise an error
        * 'wrap' : wrap around
        * 'clip' : clip to the range

    Returns
    -------
    merged_array : array

    See Also
    --------
    choose : equivalent function

    Examples
    --------
    >>> import numpy as np
    >>> choice = np.array([[1,1,1], [2,2,2], [3,3,3]])
    >>> a = np.array([2, 1, 0])
    >>> np.ma.choose(a, choice)
    masked_array(data=[3, 2, 1],
                 mask=False,
           fill_value=999999)

    """
    def fmask(x):
        "Returns the filled array, or True if masked."
        if x is masked:
            return True
        return filled(x)

    def nmask(x):
        "Returns the mask, True if ``masked``, False if ``nomask``."
        if x is masked:
            return True
        return getmask(x)
    # Get the indices.
    c = filled(indices, 0)
    # Get the masks.
    masks = [nmask(x) for x in choices]
    data = [fmask(x) for x in choices]
    # Construct the mask
    outputmask = np.choose(c, masks, mode=mode)
    outputmask = make_mask(mask_or(outputmask, getmask(indices)),
                           copy=False, shrink=True)
    # Get the choices.
    d = np.choose(c, data, mode=mode, out=out).view(MaskedArray)
    if out is not None:
        if isinstance(out, MaskedArray):
            out.__setmask__(outputmask)
        return out
    d.__setmask__(outputmask)
    return d


def round_(a, decimals=0, out=None):
    """
    Return a copy of a, rounded to 'decimals' places.

    When 'decimals' is negative, it specifies the number of positions
    to the left of the decimal point.  The real and imaginary parts of
    complex numbers are rounded separately. Nothing is done if the
    array is not of float type and 'decimals' is greater than or equal
    to 0.

    Parameters
    ----------
    decimals : int
        Number of decimals to round to. May be negative.
    out : array_like
        Existing array to use for output.
        If not given, returns a default copy of a.

    Notes
    -----
    If out is given and does not have a mask attribute, the mask of a
    is lost!

    Examples
    --------
    >>> import numpy as np
    >>> import numpy.ma as ma
    >>> x = [11.2, -3.973, 0.801, -1.41]
    >>> mask = [0, 0, 0, 1]
    >>> masked_x = ma.masked_array(x, mask)
    >>> masked_x
    masked_array(data=[11.2, -3.973, 0.801, --],
                 mask=[False, False, False, True],
        fill_value=1e+20)
    >>> ma.round_(masked_x)
    masked_array(data=[11.0, -4.0, 1.0, --],
                 mask=[False, False, False, True],
        fill_value=1e+20)
    >>> ma.round(masked_x, decimals=1)
    masked_array(data=[11.2, -4.0, 0.8, --],
                 mask=[False, False, False, True],
        fill_value=1e+20)
    >>> ma.round_(masked_x, decimals=-1)
    masked_array(data=[10.0, -0.0, 0.0, --],
                 mask=[False, False, False, True],
        fill_value=1e+20)
    """
    if out is None:
        return np.round(a, decimals, out)
    else:
        np.round(getdata(a), decimals, out)
        if hasattr(out, '_mask'):
            out._mask = getmask(a)
        return out
round = round_


def _mask_propagate(a, axis):
    """
    Mask whole 1-d vectors of an array that contain masked values.
    """
    a = array(a, subok=False)
    m = getmask(a)
    if m is nomask or not m.any() or axis is None:
        return a
    a._mask = a._mask.copy()
    axes = normalize_axis_tuple(axis, a.ndim)
    for ax in axes:
        a._mask |= m.any(axis=ax, keepdims=True)
    return a


# Include masked dot here to avoid import problems in getting it from
# extras.py. Note that it is not included in __all__, but rather exported
# from extras in order to avoid backward compatibility problems.
def dot(a, b, strict=False, out=None):
    """
    Return the dot product of two arrays.

    This function is the equivalent of `numpy.dot` that takes masked values
    into account. Note that `strict` and `out` are in different position
    than in the method version. In order to maintain compatibility with the
    corresponding method, it is recommended that the optional arguments be
    treated as keyword only.  At some point that may be mandatory.

    Parameters
    ----------
    a, b : masked_array_like
        Inputs arrays.
    strict : bool, optional
        Whether masked data are propagated (True) or set to 0 (False) for
        the computation. Default is False.  Propagating the mask means that
        if a masked value appears in a row or column, the whole row or
        column is considered masked.
    out : masked_array, optional
        Output argument. This must have the exact kind that would be returned
        if it was not used. In particular, it must have the right type, must be
        C-contiguous, and its dtype must be the dtype that would be returned
        for `dot(a,b)`. This is a performance feature. Therefore, if these
        conditions are not met, an exception is raised, instead of attempting
        to be flexible.

    See Also
    --------
    numpy.dot : Equivalent function for ndarrays.

    Examples
    --------
    >>> import numpy as np
    >>> a = np.ma.array([[1, 2, 3], [4, 5, 6]], mask=[[1, 0, 0], [0, 0, 0]])
    >>> b = np.ma.array([[1, 2], [3, 4], [5, 6]], mask=[[1, 0], [0, 0], [0, 0]])
    >>> np.ma.dot(a, b)
    masked_array(
      data=[[21, 26],
            [45, 64]],
      mask=[[False, False],
            [False, False]],
      fill_value=999999)
    >>> np.ma.dot(a, b, strict=True)
    masked_array(
      data=[[--, --],
            [--, 64]],
      mask=[[ True,  True],
            [ True, False]],
      fill_value=999999)

    """
    if strict is True:
        if np.ndim(a) == 0 or np.ndim(b) == 0:
            pass
        elif b.ndim == 1:
            a = _mask_propagate(a, a.ndim - 1)
            b = _mask_propagate(b, b.ndim - 1)
        else:
            a = _mask_propagate(a, a.ndim - 1)
            b = _mask_propagate(b, b.ndim - 2)
    am = ~getmaskarray(a)
    bm = ~getmaskarray(b)

    if out is None:
        d = np.dot(filled(a, 0), filled(b, 0))
        m = ~np.dot(am, bm)
        if np.ndim(d) == 0:
            d = np.asarray(d)
        r = d.view(get_masked_subclass(a, b))
        r.__setmask__(m)
        return r
    else:
        d = np.dot(filled(a, 0), filled(b, 0), out._data)
        if out.mask.shape != d.shape:
            out._mask = np.empty(d.shape, MaskType)
        np.dot(am, bm, out._mask)
        np.logical_not(out._mask, out._mask)
        return out


def inner(a, b):
    """
    Returns the inner product of a and b for arrays of floating point types.

    Like the generic NumPy equivalent the product sum is over the last dimension
    of a and b. The first argument is not conjugated.

    """
    fa = filled(a, 0)
    fb = filled(b, 0)
    if fa.ndim == 0:
        fa.shape = (1,)
    if fb.ndim == 0:
        fb.shape = (1,)
    return np.inner(fa, fb).view(MaskedArray)
inner.__doc__ = doc_note(np.inner.__doc__,
                         "Masked values are replaced by 0.")
innerproduct = inner


def outer(a, b):
    "maskedarray version of the numpy function."
    fa = filled(a, 0).ravel()
    fb = filled(b, 0).ravel()
    d = np.outer(fa, fb)
    ma = getmask(a)
    mb = getmask(b)
    if ma is nomask and mb is nomask:
        return masked_array(d)
    ma = getmaskarray(a)
    mb = getmaskarray(b)
    m = make_mask(1 - np.outer(1 - ma, 1 - mb), copy=False)
    return masked_array(d, mask=m)
outer.__doc__ = doc_note(np.outer.__doc__,
                         "Masked values are replaced by 0.")
outerproduct = outer


def _convolve_or_correlate(f, a, v, mode, propagate_mask):
    """
    Helper function for ma.correlate and ma.convolve
    """
    if propagate_mask:
        # results which are contributed to by either item in any pair being invalid
        mask = (
            f(getmaskarray(a), np.ones(np.shape(v), dtype=bool), mode=mode)
          | f(np.ones(np.shape(a), dtype=bool), getmaskarray(v), mode=mode)
        )
        data = f(getdata(a), getdata(v), mode=mode)
    else:
        # results which are not contributed to by any pair of valid elements
        mask = ~f(~getmaskarray(a), ~getmaskarray(v), mode=mode)
        data = f(filled(a, 0), filled(v, 0), mode=mode)

    return masked_array(data, mask=mask)


def correlate(a, v, mode='valid', propagate_mask=True):
    """
    Cross-correlation of two 1-dimensional sequences.

    Parameters
    ----------
    a, v : array_like
        Input sequences.
    mode : {'valid', 'same', 'full'}, optional
        Refer to the `np.convolve` docstring.  Note that the default
        is 'valid', unlike `convolve`, which uses 'full'.
    propagate_mask : bool
        If True, then a result element is masked if any masked element contributes towards it.
        If False, then a result element is only masked if no non-masked element
        contribute towards it

    Returns
    -------
    out : MaskedArray
        Discrete cross-correlation of `a` and `v`.

    See Also
    --------
    numpy.correlate : Equivalent function in the top-level NumPy module.

    Examples
    --------
    Basic correlation:

    >>> a = np.ma.array([1, 2, 3])
    >>> v = np.ma.array([0, 1, 0])
    >>> np.ma.correlate(a, v, mode='valid')
    masked_array(data=[2],
                 mask=[False],
           fill_value=999999)

    Correlation with masked elements:

    >>> a = np.ma.array([1, 2, 3], mask=[False, True, False])
    >>> v = np.ma.array([0, 1, 0])
    >>> np.ma.correlate(a, v, mode='valid', propagate_mask=True)
    masked_array(data=[--],
                 mask=[ True],
           fill_value=999999,
                dtype=int64)

    Correlation with different modes and mixed array types:

    >>> a = np.ma.array([1, 2, 3])
    >>> v = np.ma.array([0, 1, 0])
    >>> np.ma.correlate(a, v, mode='full')
    masked_array(data=[0, 1, 2, 3, 0],
                 mask=[False, False, False, False, False],
           fill_value=999999)

    """
    return _convolve_or_correlate(np.correlate, a, v, mode, propagate_mask)


def convolve(a, v, mode='full', propagate_mask=True):
    """
    Returns the discrete, linear convolution of two one-dimensional sequences.

    Parameters
    ----------
    a, v : array_like
        Input sequences.
    mode : {'valid', 'same', 'full'}, optional
        Refer to the `np.convolve` docstring.
    propagate_mask : bool
        If True, then if any masked element is included in the sum for a result
        element, then the result is masked.
        If False, then the result element is only masked if no non-masked cells
        contribute towards it

    Returns
    -------
    out : MaskedArray
        Discrete, linear convolution of `a` and `v`.

    See Also
    --------
    numpy.convolve : Equivalent function in the top-level NumPy module.
    """
    return _convolve_or_correlate(np.convolve, a, v, mode, propagate_mask)


def allequal(a, b, fill_value=True):
    """
    Return True if all entries of a and b are equal, using
    fill_value as a truth value where either or both are masked.

    Parameters
    ----------
    a, b : array_like
        Input arrays to compare.
    fill_value : bool, optional
        Whether masked values in a or b are considered equal (True) or not
        (False).

    Returns
    -------
    y : bool
        Returns True if the two arrays are equal within the given
        tolerance, False otherwise. If either array contains NaN,
        then False is returned.

    See Also
    --------
    all, any
    numpy.ma.allclose

    Examples
    --------
    >>> import numpy as np
    >>> a = np.ma.array([1e10, 1e-7, 42.0], mask=[0, 0, 1])
    >>> a
    masked_array(data=[10000000000.0, 1e-07, --],
                 mask=[False, False,  True],
           fill_value=1e+20)

    >>> b = np.array([1e10, 1e-7, -42.0])
    >>> b
    array([  1.00000000e+10,   1.00000000e-07,  -4.20000000e+01])
    >>> np.ma.allequal(a, b, fill_value=False)
    False
    >>> np.ma.allequal(a, b)
    True

    """
    m = mask_or(getmask(a), getmask(b))
    if m is nomask:
        x = getdata(a)
        y = getdata(b)
        d = umath.equal(x, y)
        return d.all()
    elif fill_value:
        x = getdata(a)
        y = getdata(b)
        d = umath.equal(x, y)
        dm = array(d, mask=m, copy=False)
        return dm.filled(True).all(None)
    else:
        return False


def allclose(a, b, masked_equal=True, rtol=1e-5, atol=1e-8):
    """
    Returns True if two arrays are element-wise equal within a tolerance.

    This function is equivalent to `allclose` except that masked values
    are treated as equal (default) or unequal, depending on the `masked_equal`
    argument.

    Parameters
    ----------
    a, b : array_like
        Input arrays to compare.
    masked_equal : bool, optional
        Whether masked values in `a` and `b` are considered equal (True) or not
        (False). They are considered equal by default.
    rtol : float, optional
        Relative tolerance. The relative difference is equal to ``rtol * b``.
        Default is 1e-5.
    atol : float, optional
        Absolute tolerance. The absolute difference is equal to `atol`.
        Default is 1e-8.

    Returns
    -------
    y : bool
        Returns True if the two arrays are equal within the given
        tolerance, False otherwise. If either array contains NaN, then
        False is returned.

    See Also
    --------
    all, any
    numpy.allclose : the non-masked `allclose`.

    Notes
    -----
    If the following equation is element-wise True, then `allclose` returns
    True::

      absolute(`a` - `b`) <= (`atol` + `rtol` * absolute(`b`))

    Return True if all elements of `a` and `b` are equal subject to
    given tolerances.

    Examples
    --------
    >>> import numpy as np
    >>> a = np.ma.array([1e10, 1e-7, 42.0], mask=[0, 0, 1])
    >>> a
    masked_array(data=[10000000000.0, 1e-07, --],
                 mask=[False, False,  True],
           fill_value=1e+20)
    >>> b = np.ma.array([1e10, 1e-8, -42.0], mask=[0, 0, 1])
    >>> np.ma.allclose(a, b)
    False

    >>> a = np.ma.array([1e10, 1e-8, 42.0], mask=[0, 0, 1])
    >>> b = np.ma.array([1.00001e10, 1e-9, -42.0], mask=[0, 0, 1])
    >>> np.ma.allclose(a, b)
    True
    >>> np.ma.allclose(a, b, masked_equal=False)
    False

    Masked values are not compared directly.

    >>> a = np.ma.array([1e10, 1e-8, 42.0], mask=[0, 0, 1])
    >>> b = np.ma.array([1.00001e10, 1e-9, 42.0], mask=[0, 0, 1])
    >>> np.ma.allclose(a, b)
    True
    >>> np.ma.allclose(a, b, masked_equal=False)
    False

    """
    x = masked_array(a, copy=False)
    y = masked_array(b, copy=False)

    # make sure y is an inexact type to avoid abs(MIN_INT); will cause
    # casting of x later.
    # NOTE: We explicitly allow timedelta, which used to work. This could
    #       possibly be deprecated. See also gh-18286.
    #       timedelta works if `atol` is an integer or also a timedelta.
    #       Although, the default tolerances are unlikely to be useful
    if y.dtype.kind != "m":
        dtype = np.result_type(y, 1.)
        if y.dtype != dtype:
            y = masked_array(y, dtype=dtype, copy=False)

    m = mask_or(getmask(x), getmask(y))
    xinf = np.isinf(masked_array(x, copy=False, mask=m)).filled(False)
    # If we have some infs, they should fall at the same place.
    if not np.all(xinf == filled(np.isinf(y), False)):
        return False
    # No infs at all
    if not np.any(xinf):
        d = filled(less_equal(absolute(x - y), atol + rtol * absolute(y)),
                   masked_equal)
        return np.all(d)

    if not np.all(filled(x[xinf] == y[xinf], masked_equal)):
        return False
    x = x[~xinf]
    y = y[~xinf]

    d = filled(less_equal(absolute(x - y), atol + rtol * absolute(y)),
               masked_equal)

    return np.all(d)


def asarray(a, dtype=None, order=None):
    """
    Convert the input to a masked array of the given data-type.

    No copy is performed if the input is already an `ndarray`. If `a` is
    a subclass of `MaskedArray`, a base class `MaskedArray` is returned.

    Parameters
    ----------
    a : array_like
        Input data, in any form that can be converted to a masked array. This
        includes lists, lists of tuples, tuples, tuples of tuples, tuples
        of lists, ndarrays and masked arrays.
    dtype : dtype, optional
        By default, the data-type is inferred from the input data.
    order : {'C', 'F'}, optional
        Whether to use row-major ('C') or column-major ('FORTRAN') memory
        representation.  Default is 'C'.

    Returns
    -------
    out : MaskedArray
        Masked array interpretation of `a`.

    See Also
    --------
    asanyarray : Similar to `asarray`, but conserves subclasses.

    Examples
    --------
    >>> import numpy as np
    >>> x = np.arange(10.).reshape(2, 5)
    >>> x
    array([[0., 1., 2., 3., 4.],
           [5., 6., 7., 8., 9.]])
    >>> np.ma.asarray(x)
    masked_array(
      data=[[0., 1., 2., 3., 4.],
            [5., 6., 7., 8., 9.]],
      mask=False,
      fill_value=1e+20)
    >>> type(np.ma.asarray(x))
    <class 'numpy.ma.MaskedArray'>

    """
    order = order or 'C'
    return masked_array(a, dtype=dtype, copy=False, keep_mask=True,
                        subok=False, order=order)


def asanyarray(a, dtype=None):
    """
    Convert the input to a masked array, conserving subclasses.

    If `a` is a subclass of `MaskedArray`, its class is conserved.
    No copy is performed if the input is already an `ndarray`.

    Parameters
    ----------
    a : array_like
        Input data, in any form that can be converted to an array.
    dtype : dtype, optional
        By default, the data-type is inferred from the input data.
    order : {'C', 'F'}, optional
        Whether to use row-major ('C') or column-major ('FORTRAN') memory
        representation.  Default is 'C'.

    Returns
    -------
    out : MaskedArray
        MaskedArray interpretation of `a`.

    See Also
    --------
    asarray : Similar to `asanyarray`, but does not conserve subclass.

    Examples
    --------
    >>> import numpy as np
    >>> x = np.arange(10.).reshape(2, 5)
    >>> x
    array([[0., 1., 2., 3., 4.],
           [5., 6., 7., 8., 9.]])
    >>> np.ma.asanyarray(x)
    masked_array(
      data=[[0., 1., 2., 3., 4.],
            [5., 6., 7., 8., 9.]],
      mask=False,
      fill_value=1e+20)
    >>> type(np.ma.asanyarray(x))
    <class 'numpy.ma.MaskedArray'>

    """
    # workaround for #8666, to preserve identity. Ideally the bottom line
    # would handle this for us.
    if isinstance(a, MaskedArray) and (dtype is None or dtype == a.dtype):
        return a
    return masked_array(a, dtype=dtype, copy=False, keep_mask=True, subok=True)


##############################################################################
#                               Pickling                                     #
##############################################################################


def fromfile(file, dtype=float, count=-1, sep=''):
    raise NotImplementedError(
        "fromfile() not yet implemented for a MaskedArray.")


def fromflex(fxarray):
    """
    Build a masked array from a suitable flexible-type array.

    The input array has to have a data-type with ``_data`` and ``_mask``
    fields. This type of array is output by `MaskedArray.toflex`.

    Parameters
    ----------
    fxarray : ndarray
        The structured input array, containing ``_data`` and ``_mask``
        fields. If present, other fields are discarded.

    Returns
    -------
    result : MaskedArray
        The constructed masked array.

    See Also
    --------
    MaskedArray.toflex : Build a flexible-type array from a masked array.

    Examples
    --------
    >>> import numpy as np
    >>> x = np.ma.array(np.arange(9).reshape(3, 3), mask=[0] + [1, 0] * 4)
    >>> rec = x.toflex()
    >>> rec
    array([[(0, False), (1,  True), (2, False)],
           [(3,  True), (4, False), (5,  True)],
           [(6, False), (7,  True), (8, False)]],
          dtype=[('_data', '<i8'), ('_mask', '?')])
    >>> x2 = np.ma.fromflex(rec)
    >>> x2
    masked_array(
      data=[[0, --, 2],
            [--, 4, --],
            [6, --, 8]],
      mask=[[False,  True, False],
            [ True, False,  True],
            [False,  True, False]],
      fill_value=999999)

    Extra fields can be present in the structured array but are discarded:

    >>> dt = [('_data', '<i4'), ('_mask', '|b1'), ('field3', '<f4')]
    >>> rec2 = np.zeros((2, 2), dtype=dt)
    >>> rec2
    array([[(0, False, 0.), (0, False, 0.)],
           [(0, False, 0.), (0, False, 0.)]],
          dtype=[('_data', '<i4'), ('_mask', '?'), ('field3', '<f4')])
    >>> y = np.ma.fromflex(rec2)
    >>> y
    masked_array(
      data=[[0, 0],
            [0, 0]],
      mask=[[False, False],
            [False, False]],
      fill_value=np.int64(999999),
      dtype=int32)

    """
    return masked_array(fxarray['_data'], mask=fxarray['_mask'])


class _convert2ma:

    """
    Convert functions from numpy to numpy.ma.

    Parameters
    ----------
        _methodname : string
            Name of the method to transform.

    """
    __doc__ = None

    def __init__(self, funcname, np_ret, np_ma_ret, params=None):
        self._func = getattr(np, funcname)
        self.__doc__ = self.getdoc(np_ret, np_ma_ret)
        self._extras = params or {}

    def getdoc(self, np_ret, np_ma_ret):
        "Return the doc of the function (from the doc of the method)."
        doc = getattr(self._func, '__doc__', None)
        sig = get_object_signature(self._func)
        if doc:
            doc = self._replace_return_type(doc, np_ret, np_ma_ret)
            # Add the signature of the function at the beginning of the doc
            if sig:
                sig = "%s%s\n" % (self._func.__name__, sig)
            doc = sig + doc
        return doc

    def _replace_return_type(self, doc, np_ret, np_ma_ret):
        """
        Replace documentation of ``np`` function's return type.

        Replaces it with the proper type for the ``np.ma`` function.

        Parameters
        ----------
        doc : str
            The documentation of the ``np`` method.
        np_ret : str
            The return type string of the ``np`` method that we want to
            replace. (e.g. "out : ndarray")
        np_ma_ret : str
            The return type string of the ``np.ma`` method.
            (e.g. "out : MaskedArray")
        """
        if np_ret not in doc:
            raise RuntimeError(
                f"Failed to replace `{np_ret}` with `{np_ma_ret}`. "
                f"The documentation string for return type, {np_ret}, is not "
                f"found in the docstring for `np.{self._func.__name__}`. "
                f"Fix the docstring for `np.{self._func.__name__}` or "
                "update the expected string for return type."
            )

        return doc.replace(np_ret, np_ma_ret)

    def __call__(self, *args, **params):
        # Find the common parameters to the call and the definition
        _extras = self._extras
        common_params = set(params).intersection(_extras)
        # Drop the common parameters from the call
        for p in common_params:
            _extras[p] = params.pop(p)
        # Get the result
        result = self._func.__call__(*args, **params).view(MaskedArray)
        if "fill_value" in common_params:
            result.fill_value = _extras.get("fill_value", None)
        if "hardmask" in common_params:
            result._hardmask = bool(_extras.get("hard_mask", False))
        return result


arange = _convert2ma(
    'arange',
    params=dict(fill_value=None, hardmask=False),
    np_ret='arange : ndarray',
    np_ma_ret='arange : MaskedArray',
)
clip = _convert2ma(
    'clip',
    params=dict(fill_value=None, hardmask=False),
    np_ret='clipped_array : ndarray',
    np_ma_ret='clipped_array : MaskedArray',
)
empty = _convert2ma(
    'empty',
    params=dict(fill_value=None, hardmask=False),
    np_ret='out : ndarray',
    np_ma_ret='out : MaskedArray',
)
empty_like = _convert2ma(
    'empty_like',
    np_ret='out : ndarray',
    np_ma_ret='out : MaskedArray',
)
frombuffer = _convert2ma(
    'frombuffer',
    np_ret='out : ndarray',
    np_ma_ret='out: MaskedArray',
)
fromfunction = _convert2ma(
   'fromfunction',
   np_ret='fromfunction : any',
   np_ma_ret='fromfunction: MaskedArray',
)
identity = _convert2ma(
    'identity',
    params=dict(fill_value=None, hardmask=False),
    np_ret='out : ndarray',
    np_ma_ret='out : MaskedArray',
)
indices = _convert2ma(
    'indices',
    params=dict(fill_value=None, hardmask=False),
    np_ret='grid : one ndarray or tuple of ndarrays',
    np_ma_ret='grid : one MaskedArray or tuple of MaskedArrays',
)
ones = _convert2ma(
    'ones',
    params=dict(fill_value=None, hardmask=False),
    np_ret='out : ndarray',
    np_ma_ret='out : MaskedArray',
)
ones_like = _convert2ma(
    'ones_like',
    np_ret='out : ndarray',
    np_ma_ret='out : MaskedArray',
)
squeeze = _convert2ma(
    'squeeze',
    params=dict(fill_value=None, hardmask=False),
    np_ret='squeezed : ndarray',
    np_ma_ret='squeezed : MaskedArray',
)
zeros = _convert2ma(
    'zeros',
    params=dict(fill_value=None, hardmask=False),
    np_ret='out : ndarray',
    np_ma_ret='out : MaskedArray',
)
zeros_like = _convert2ma(
    'zeros_like',
    np_ret='out : ndarray',
    np_ma_ret='out : MaskedArray',
)


def append(a, b, axis=None):
    """Append values to the end of an array.

    Parameters
    ----------
    a : array_like
        Values are appended to a copy of this array.
    b : array_like
        These values are appended to a copy of `a`.  It must be of the
        correct shape (the same shape as `a`, excluding `axis`).  If `axis`
        is not specified, `b` can be any shape and will be flattened
        before use.
    axis : int, optional
        The axis along which `v` are appended.  If `axis` is not given,
        both `a` and `b` are flattened before use.

    Returns
    -------
    append : MaskedArray
        A copy of `a` with `b` appended to `axis`.  Note that `append`
        does not occur in-place: a new array is allocated and filled.  If
        `axis` is None, the result is a flattened array.

    See Also
    --------
    numpy.append : Equivalent function in the top-level NumPy module.

    Examples
    --------
    >>> import numpy as np
    >>> import numpy.ma as ma
    >>> a = ma.masked_values([1, 2, 3], 2)
    >>> b = ma.masked_values([[4, 5, 6], [7, 8, 9]], 7)
    >>> ma.append(a, b)
    masked_array(data=[1, --, 3, 4, 5, 6, --, 8, 9],
                 mask=[False,  True, False, False, False, False,  True, False,
                       False],
           fill_value=999999)
    """
    return concatenate([a, b], axis)
```
