## Supplementary software v0.2.1 for "Virtual control arms for paediatric myopia trials: external validation of axial-elongation models": core.pyi

```
# pyright: reportIncompatibleMethodOverride=false
# ruff: noqa: ANN001, ANN002, ANN003, ANN201, ANN202 ANN204

from typing import Any, SupportsIndex, TypeVar

from _typeshed import Incomplete
from typing_extensions import deprecated

from numpy import _OrderKACF, amax, amin, bool_, dtype, expand_dims, float64, ndarray
from numpy._typing import ArrayLike, _DTypeLikeBool

__all__ = [
    "MAError",
    "MaskError",
    "MaskType",
    "MaskedArray",
    "abs",
    "absolute",
    "add",
    "all",
    "allclose",
    "allequal",
    "alltrue",
    "amax",
    "amin",
    "angle",
    "anom",
    "anomalies",
    "any",
    "append",
    "arange",
    "arccos",
    "arccosh",
    "arcsin",
    "arcsinh",
    "arctan",
    "arctan2",
    "arctanh",
    "argmax",
    "argmin",
    "argsort",
    "around",
    "array",
    "asanyarray",
    "asarray",
    "bitwise_and",
    "bitwise_or",
    "bitwise_xor",
    "bool_",
    "ceil",
    "choose",
    "clip",
    "common_fill_value",
    "compress",
    "compressed",
    "concatenate",
    "conjugate",
    "convolve",
    "copy",
    "correlate",
    "cos",
    "cosh",
    "count",
    "cumprod",
    "cumsum",
    "default_fill_value",
    "diag",
    "diagonal",
    "diff",
    "divide",
    "empty",
    "empty_like",
    "equal",
    "exp",
    "expand_dims",
    "fabs",
    "filled",
    "fix_invalid",
    "flatten_mask",
    "flatten_structured_array",
    "floor",
    "floor_divide",
    "fmod",
    "frombuffer",
    "fromflex",
    "fromfunction",
    "getdata",
    "getmask",
    "getmaskarray",
    "greater",
    "greater_equal",
    "harden_mask",
    "hypot",
    "identity",
    "ids",
    "indices",
    "inner",
    "innerproduct",
    "isMA",
    "isMaskedArray",
    "is_mask",
    "is_masked",
    "isarray",
    "left_shift",
    "less",
    "less_equal",
    "log",
    "log2",
    "log10",
    "logical_and",
    "logical_not",
    "logical_or",
    "logical_xor",
    "make_mask",
    "make_mask_descr",
    "make_mask_none",
    "mask_or",
    "masked",
    "masked_array",
    "masked_equal",
    "masked_greater",
    "masked_greater_equal",
    "masked_inside",
    "masked_invalid",
    "masked_less",
    "masked_less_equal",
    "masked_not_equal",
    "masked_object",
    "masked_outside",
    "masked_print_option",
    "masked_singleton",
    "masked_values",
    "masked_where",
    "max",
    "maximum",
    "maximum_fill_value",
    "mean",
    "min",
    "minimum",
    "minimum_fill_value",
    "mod",
    "multiply",
    "mvoid",
    "ndim",
    "negative",
    "nomask",
    "nonzero",
    "not_equal",
    "ones",
    "ones_like",
    "outer",
    "outerproduct",
    "power",
    "prod",
    "product",
    "ptp",
    "put",
    "putmask",
    "ravel",
    "remainder",
    "repeat",
    "reshape",
    "resize",
    "right_shift",
    "round",
    "round_",
    "set_fill_value",
    "shape",
    "sin",
    "sinh",
    "size",
    "soften_mask",
    "sometrue",
    "sort",
    "sqrt",
    "squeeze",
    "std",
    "subtract",
    "sum",
    "swapaxes",
    "take",
    "tan",
    "tanh",
    "trace",
    "transpose",
    "true_divide",
    "var",
    "where",
    "zeros",
    "zeros_like",
]

_ShapeType_co = TypeVar("_ShapeType_co", bound=tuple[int, ...], covariant=True)
_DType_co = TypeVar("_DType_co", bound=dtype[Any], covariant=True)


MaskType = bool
nomask: bool

class MaskedArrayFutureWarning(FutureWarning): ...
class MAError(Exception): ...
class MaskError(MAError): ...

def default_fill_value(obj): ...
def minimum_fill_value(obj): ...
def maximum_fill_value(obj): ...
def set_fill_value(a, fill_value): ...
def common_fill_value(a, b): ...
def filled(a, fill_value=...): ...
def getdata(a, subok=...): ...
get_data = getdata

def fix_invalid(a, mask=..., copy=..., fill_value=...): ...

class _MaskedUFunc:
    f: Any
    __doc__: Any
    __name__: Any
    def __init__(self, ufunc): ...

class _MaskedUnaryOperation(_MaskedUFunc):
    fill: Any
    domain: Any
    def __init__(self, mufunc, fill=..., domain=...): ...
    def __call__(self, a, *args, **kwargs): ...

class _MaskedBinaryOperation(_MaskedUFunc):
    fillx: Any
    filly: Any
    def __init__(self, mbfunc, fillx=..., filly=...): ...
    def __call__(self, a, b, *args, **kwargs): ...
    def reduce(self, target, axis=..., dtype=...): ...
    def outer(self, a, b): ...
    def accumulate(self, target, axis=...): ...

class _DomainedBinaryOperation(_MaskedUFunc):
    domain: Any
    fillx: Any
    filly: Any
    def __init__(self, dbfunc, domain, fillx=..., filly=...): ...
    def __call__(self, a, b, *args, **kwargs): ...

exp: _MaskedUnaryOperation
conjugate: _MaskedUnaryOperation
sin: _MaskedUnaryOperation
cos: _MaskedUnaryOperation
arctan: _MaskedUnaryOperation
arcsinh: _MaskedUnaryOperation
sinh: _MaskedUnaryOperation
cosh: _MaskedUnaryOperation
tanh: _MaskedUnaryOperation
abs: _MaskedUnaryOperation
absolute: _MaskedUnaryOperation
angle: _MaskedUnaryOperation
fabs: _MaskedUnaryOperation
negative: _MaskedUnaryOperation
floor: _MaskedUnaryOperation
ceil: _MaskedUnaryOperation
around: _MaskedUnaryOperation
logical_not: _MaskedUnaryOperation
sqrt: _MaskedUnaryOperation
log: _MaskedUnaryOperation
log2: _MaskedUnaryOperation
log10: _MaskedUnaryOperation
tan: _MaskedUnaryOperation
arcsin: _MaskedUnaryOperation
arccos: _MaskedUnaryOperation
arccosh: _MaskedUnaryOperation
arctanh: _MaskedUnaryOperation

add: _MaskedBinaryOperation
subtract: _MaskedBinaryOperation
multiply: _MaskedBinaryOperation
arctan2: _MaskedBinaryOperation
equal: _MaskedBinaryOperation
not_equal: _MaskedBinaryOperation
less_equal: _MaskedBinaryOperation
greater_equal: _MaskedBinaryOperation
less: _MaskedBinaryOperation
greater: _MaskedBinaryOperation
logical_and: _MaskedBinaryOperation
def alltrue(target: ArrayLike, axis: SupportsIndex | None = 0, dtype: _DTypeLikeBool | None = None) -> Incomplete: ...
logical_or: _MaskedBinaryOperation
def sometrue(target: ArrayLike, axis: SupportsIndex | None = 0, dtype: _DTypeLikeBool | None = None) -> Incomplete: ...
logical_xor: _MaskedBinaryOperation
bitwise_and: _MaskedBinaryOperation
bitwise_or: _MaskedBinaryOperation
bitwise_xor: _MaskedBinaryOperation
hypot: _MaskedBinaryOperation

divide: _DomainedBinaryOperation
true_divide: _DomainedBinaryOperation
floor_divide: _DomainedBinaryOperation
remainder: _DomainedBinaryOperation
fmod: _DomainedBinaryOperation
mod: _DomainedBinaryOperation

def make_mask_descr(ndtype): ...
def getmask(a): ...
get_mask = getmask

def getmaskarray(arr): ...
def is_mask(m): ...
def make_mask(m, copy=..., shrink=..., dtype=...): ...
def make_mask_none(newshape, dtype=...): ...
def mask_or(m1, m2, copy=..., shrink=...): ...
def flatten_mask(mask): ...
def masked_where(condition, a, copy=...): ...
def masked_greater(x, value, copy=...): ...
def masked_greater_equal(x, value, copy=...): ...
def masked_less(x, value, copy=...): ...
def masked_less_equal(x, value, copy=...): ...
def masked_not_equal(x, value, copy=...): ...
def masked_equal(x, value, copy=...): ...
def masked_inside(x, v1, v2, copy=...): ...
def masked_outside(x, v1, v2, copy=...): ...
def masked_object(x, value, copy=..., shrink=...): ...
def masked_values(x, value, rtol=..., atol=..., copy=..., shrink=...): ...
def masked_invalid(a, copy=...): ...

class _MaskedPrintOption:
    def __init__(self, display): ...
    def display(self): ...
    def set_display(self, s): ...
    def enabled(self): ...
    def enable(self, shrink=...): ...

masked_print_option: _MaskedPrintOption

def flatten_structured_array(a): ...

class MaskedIterator:
    ma: Any
    dataiter: Any
    maskiter: Any
    def __init__(self, ma): ...
    def __iter__(self): ...
    def __getitem__(self, indx): ...
    def __setitem__(self, index, value): ...
    def __next__(self): ...

class MaskedArray(ndarray[_ShapeType_co, _DType_co]):
    __array_priority__: Any
    def __new__(cls, data=..., mask=..., dtype=..., copy=..., subok=..., ndmin=..., fill_value=..., keep_mask=..., hard_mask=..., shrink=..., order=...): ...
    def __array_finalize__(self, obj): ...
    def __array_wrap__(self, obj, context=..., return_scalar=...): ...
    def view(self, dtype=..., type=..., fill_value=...): ...
    def __getitem__(self, indx): ...
    def __setitem__(self, indx, value): ...
    @property
    def dtype(self): ...
    @dtype.setter
    def dtype(self, dtype): ...
    @property
    def shape(self): ...
    @shape.setter
    def shape(self, shape): ...
    def __setmask__(self, mask, copy=...): ...
    @property
    def mask(self): ...
    @mask.setter
    def mask(self, value): ...
    @property
    def recordmask(self): ...
    @recordmask.setter
    def recordmask(self, mask): ...
    def harden_mask(self): ...
    def soften_mask(self): ...
    @property
    def hardmask(self): ...
    def unshare_mask(self): ...
    @property
    def sharedmask(self): ...
    def shrink_mask(self): ...
    @property
    def baseclass(self): ...
    data: Any
    @property
    def flat(self): ...
    @flat.setter
    def flat(self, value): ...
    @property
    def fill_value(self): ...
    @fill_value.setter
    def fill_value(self, value=...): ...
    get_fill_value: Any
    set_fill_value: Any
    def filled(self, fill_value=...): ...
    def compressed(self): ...
    def compress(self, condition, axis=..., out=...): ...
    def __eq__(self, other): ...
    def __ne__(self, other): ...
    def __ge__(self, other): ...
    def __gt__(self, other): ...
    def __le__(self, other): ...
    def __lt__(self, other): ...
    def __add__(self, other): ...
    def __radd__(self, other): ...
    def __sub__(self, other): ...
    def __rsub__(self, other): ...
    def __mul__(self, other): ...
    def __rmul__(self, other): ...
    def __div__(self, other): ...
    def __truediv__(self, other): ...
    def __rtruediv__(self, other): ...
    def __floordiv__(self, other): ...
    def __rfloordiv__(self, other): ...
    def __pow__(self, other): ...
    def __rpow__(self, other): ...
    def __iadd__(self, other): ...
    def __isub__(self, other): ...
    def __imul__(self, other): ...
    def __idiv__(self, other): ...
    def __ifloordiv__(self, other): ...
    def __itruediv__(self, other): ...
    def __ipow__(self, other): ...
    def __float__(self): ...
    def __int__(self): ...
    @property  # type: ignore[misc]
    def imag(self): ...
    get_imag: Any
    @property  # type: ignore[misc]
    def real(self): ...
    get_real: Any
    def count(self, axis=..., keepdims=...): ...
    def ravel(self, order=...): ...
    def reshape(self, *s, **kwargs): ...
    def resize(self, newshape, refcheck=..., order=...): ...
    def put(self, indices, values, mode=...): ...
    def ids(self): ...
    def iscontiguous(self): ...
    def all(self, axis=..., out=..., keepdims=...): ...
    def any(self, axis=..., out=..., keepdims=...): ...
    def nonzero(self): ...
    def trace(self, offset=..., axis1=..., axis2=..., dtype=..., out=...): ...
    def dot(self, b, out=..., strict=...): ...
    def sum(self, axis=..., dtype=..., out=..., keepdims=...): ...
    def cumsum(self, axis=..., dtype=..., out=...): ...
    def prod(self, axis=..., dtype=..., out=..., keepdims=...): ...
    product: Any
    def cumprod(self, axis=..., dtype=..., out=...): ...
    def mean(self, axis=..., dtype=..., out=..., keepdims=...): ...
    def anom(self, axis=..., dtype=...): ...
    def var(self, axis=..., dtype=..., out=..., ddof=..., keepdims=...): ...
    def std(self, axis=..., dtype=..., out=..., ddof=..., keepdims=...): ...
    def round(self, decimals=..., out=...): ...
    def argsort(self, axis=..., kind=..., order=..., endwith=..., fill_value=..., *, stable=...): ...
    def argmin(self, axis=..., fill_value=..., out=..., *, keepdims=...): ...
    def argmax(self, axis=..., fill_value=..., out=..., *, keepdims=...): ...
    def sort(self, axis=..., kind=..., order=..., endwith=..., fill_value=..., *, stable=...): ...
    def min(self, axis=..., out=..., fill_value=..., keepdims=...): ...
    # NOTE: deprecated
    # def tostring(self, fill_value=..., order=...): ...
    def max(self, axis=..., out=..., fill_value=..., keepdims=...): ...
    def ptp(self, axis=..., out=..., fill_value=..., keepdims=...): ...
    def partition(self, *args, **kwargs): ...
    def argpartition(self, *args, **kwargs): ...
    def take(self, indices, axis=..., out=..., mode=...): ...

    copy: Any
    diagonal: Any
    flatten: Any
    repeat: Any
    squeeze: Any
    swapaxes: Any
    T: Any
    transpose: Any

    @property  # type: ignore[misc]
    def mT(self): ...

    #
    def toflex(self) -> Incomplete: ...
    def torecords(self) -> Incomplete: ...
    def tolist(self, fill_value: Incomplete | None = None) -> Incomplete: ...
    @deprecated("tostring() is deprecated. Use tobytes() instead.")
    def tostring(self, /, fill_value: Incomplete | None = None, order: _OrderKACF = "C") -> bytes: ...  # type: ignore[override]  # pyright: ignore[reportIncompatibleMethodOverride]
    def tobytes(self, /, fill_value: Incomplete | None = None, order: _OrderKACF = "C") -> bytes: ...  # type: ignore[override]  # pyright: ignore[reportIncompatibleMethodOverride]
    def tofile(self, /, fid: Incomplete, sep: str = "", format: str = "%s") -> Incomplete: ...

    #
    def __reduce__(self): ...
    def __deepcopy__(self, memo=...): ...

class mvoid(MaskedArray[_ShapeType_co, _DType_co]):
    def __new__(
        self,  # pyright: ignore[reportSelfClsParameterName]
        data,
        mask=...,
        dtype=...,
        fill_value=...,
        hardmask=...,
        copy=...,
        subok=...,
    ): ...
    def __getitem__(self, indx): ...
    def __setitem__(self, indx, value): ...
    def __iter__(self): ...
    def __len__(self): ...
    def filled(self, fill_value=...): ...
    def tolist(self): ...

def isMaskedArray(x): ...
isarray = isMaskedArray
isMA = isMaskedArray

# 0D float64 array
class MaskedConstant(MaskedArray[Any, dtype[float64]]):
    def __new__(cls): ...
    __class__: Any
    def __array_finalize__(self, obj): ...
    def __array_wrap__(self, obj, context=..., return_scalar=...): ...
    def __format__(self, format_spec): ...
    def __reduce__(self): ...
    def __iop__(self, other): ...
    __iadd__: Any
    __isub__: Any
    __imul__: Any
    __ifloordiv__: Any
    __itruediv__: Any
    __ipow__: Any
    def copy(self, *args, **kwargs): ...
    def __copy__(self): ...
    def __deepcopy__(self, memo): ...
    def __setattr__(self, attr, value): ...

masked: MaskedConstant
masked_singleton: MaskedConstant
masked_array = MaskedArray

def array(
    data,
    dtype=...,
    copy=...,
    order=...,
    mask=...,
    fill_value=...,
    keep_mask=...,
    hard_mask=...,
    shrink=...,
    subok=...,
    ndmin=...,
): ...
def is_masked(x): ...

class _extrema_operation(_MaskedUFunc):
    compare: Any
    fill_value_func: Any
    def __init__(self, ufunc, compare, fill_value): ...
    # NOTE: in practice `b` has a default value, but users should
    # explicitly provide a value here as the default is deprecated
    def __call__(self, a, b): ...
    def reduce(self, target, axis=...): ...
    def outer(self, a, b): ...

def min(obj, axis=..., out=..., fill_value=..., keepdims=...): ...
def max(obj, axis=..., out=..., fill_value=..., keepdims=...): ...
def ptp(obj, axis=..., out=..., fill_value=..., keepdims=...): ...

class _frommethod:
    __name__: Any
    __doc__: Any
    reversed: Any
    def __init__(self, methodname, reversed=...): ...
    def getdoc(self): ...
    def __call__(self, a, *args, **params): ...

all: _frommethod
anomalies: _frommethod
anom: _frommethod
any: _frommethod
compress: _frommethod
cumprod: _frommethod
cumsum: _frommethod
copy: _frommethod
diagonal: _frommethod
harden_mask: _frommethod
ids: _frommethod
mean: _frommethod
nonzero: _frommethod
prod: _frommethod
product: _frommethod
ravel: _frommethod
repeat: _frommethod
soften_mask: _frommethod
std: _frommethod
sum: _frommethod
swapaxes: _frommethod
trace: _frommethod
var: _frommethod
count: _frommethod
argmin: _frommethod
argmax: _frommethod

minimum: _extrema_operation
maximum: _extrema_operation

def take(a, indices, axis=..., out=..., mode=...): ...
def power(a, b, third=...): ...
def argsort(a, axis=..., kind=..., order=..., endwith=..., fill_value=..., *, stable=...): ...
def sort(a, axis=..., kind=..., order=..., endwith=..., fill_value=..., *, stable=...): ...
def compressed(x): ...
def concatenate(arrays, axis=...): ...
def diag(v, k=...): ...
def left_shift(a, n): ...
def right_shift(a, n): ...
def put(a, indices, values, mode=...): ...
def putmask(a, mask, values): ...
def transpose(a, axes=...): ...
def reshape(a, new_shape, order=...): ...
def resize(x, new_shape): ...
def ndim(obj): ...
def shape(obj): ...
def size(obj, axis=...): ...
def diff(a, /, n=..., axis=..., prepend=..., append=...): ...
def where(condition, x=..., y=...): ...
def choose(indices, choices, out=..., mode=...): ...
def round_(a, decimals=..., out=...): ...
round = round_

def inner(a, b): ...
innerproduct = inner

def outer(a, b): ...
outerproduct = outer

def correlate(a, v, mode=..., propagate_mask=...): ...
def convolve(a, v, mode=..., propagate_mask=...): ...
def allequal(a, b, fill_value=...): ...
def allclose(a, b, masked_equal=..., rtol=..., atol=...): ...
def asarray(a, dtype=..., order=...): ...
def asanyarray(a, dtype=...): ...
def fromflex(fxarray): ...

class _convert2ma:
    def __init__(self, /, funcname: str, np_ret: str, np_ma_ret: str, params: dict[str, Any] | None = None) -> None: ...
    def __call__(self, /, *args: object, **params: object) -> Any: ...  # noqa: ANN401
    def getdoc(self, /, np_ret: str, np_ma_ret: str) -> str | None: ...

arange: _convert2ma
clip: _convert2ma
empty: _convert2ma
empty_like: _convert2ma
frombuffer: _convert2ma
fromfunction: _convert2ma
identity: _convert2ma
indices: _convert2ma
ones: _convert2ma
ones_like: _convert2ma
squeeze: _convert2ma
zeros: _convert2ma
zeros_like: _convert2ma

def append(a, b, axis=...): ...
def dot(a, b, strict=..., out=...): ...
def mask_rowcols(a, axis=...): ...
```
