## Supplementary software v0.2.1 for "Virtual control arms for paediatric myopia trials: external validation of axial-elongation models": extras.py

```
"""
Masked arrays add-ons.

A collection of utilities for `numpy.ma`.

:author: Pierre Gerard-Marchant
:contact: pierregm_at_uga_dot_edu
:version: $Id: extras.py 3473 2007-10-29 15:18:13Z jarrod.millman $

"""
__all__ = [
    'apply_along_axis', 'apply_over_axes', 'atleast_1d', 'atleast_2d',
    'atleast_3d', 'average', 'clump_masked', 'clump_unmasked', 'column_stack',
    'compress_cols', 'compress_nd', 'compress_rowcols', 'compress_rows',
    'count_masked', 'corrcoef', 'cov', 'diagflat', 'dot', 'dstack', 'ediff1d',
    'flatnotmasked_contiguous', 'flatnotmasked_edges', 'hsplit', 'hstack',
    'isin', 'in1d', 'intersect1d', 'mask_cols', 'mask_rowcols', 'mask_rows',
    'masked_all', 'masked_all_like', 'median', 'mr_', 'ndenumerate',
    'notmasked_contiguous', 'notmasked_edges', 'polyfit', 'row_stack',
    'setdiff1d', 'setxor1d', 'stack', 'unique', 'union1d', 'vander', 'vstack',
    ]

import itertools
import warnings

from . import core as ma
from .core import (
    MaskedArray, MAError, add, array, asarray, concatenate, filled, count,
    getmask, getmaskarray, make_mask_descr, masked, masked_array, mask_or,
    nomask, ones, sort, zeros, getdata, get_masked_subclass, dot
    )

import numpy as np
from numpy import ndarray, array as nxarray
from numpy.lib.array_utils import normalize_axis_index, normalize_axis_tuple
from numpy.lib._function_base_impl import _ureduce
from numpy.lib._index_tricks_impl import AxisConcatenator


def issequence(seq):
    """
    Is seq a sequence (ndarray, list or tuple)?

    """
    return isinstance(seq, (ndarray, tuple, list))


def count_masked(arr, axis=None):
    """
    Count the number of masked elements along the given axis.

    Parameters
    ----------
    arr : array_like
        An array with (possibly) masked elements.
    axis : int, optional
        Axis along which to count. If None (default), a flattened
        version of the array is used.

    Returns
    -------
    count : int, ndarray
        The total number of masked elements (axis=None) or the number
        of masked elements along each slice of the given axis.

    See Also
    --------
    MaskedArray.count : Count non-masked elements.

    Examples
    --------
    >>> import numpy as np
    >>> a = np.arange(9).reshape((3,3))
    >>> a = np.ma.array(a)
    >>> a[1, 0] = np.ma.masked
    >>> a[1, 2] = np.ma.masked
    >>> a[2, 1] = np.ma.masked
    >>> a
    masked_array(
      data=[[0, 1, 2],
            [--, 4, --],
            [6, --, 8]],
      mask=[[False, False, False],
            [ True, False,  True],
            [False,  True, False]],
      fill_value=999999)
    >>> np.ma.count_masked(a)
    3

    When the `axis` keyword is used an array is returned.

    >>> np.ma.count_masked(a, axis=0)
    array([1, 1, 1])
    >>> np.ma.count_masked(a, axis=1)
    array([0, 2, 1])

    """
    m = getmaskarray(arr)
    return m.sum(axis)


def masked_all(shape, dtype=float):
    """
    Empty masked array with all elements masked.

    Return an empty masked array of the given shape and dtype, where all the
    data are masked.

    Parameters
    ----------
    shape : int or tuple of ints
        Shape of the required MaskedArray, e.g., ``(2, 3)`` or ``2``.
    dtype : dtype, optional
        Data type of the output.

    Returns
    -------
    a : MaskedArray
        A masked array with all data masked.

    See Also
    --------
    masked_all_like : Empty masked array modelled on an existing array.

    Notes
    -----
    Unlike other masked array creation functions (e.g. `numpy.ma.zeros`,
    `numpy.ma.ones`, `numpy.ma.full`), `masked_all` does not initialize the
    values of the array, and may therefore be marginally faster. However,
    the values stored in the newly allocated array are arbitrary. For
    reproducible behavior, be sure to set each element of the array before
    reading.

    Examples
    --------
    >>> import numpy as np
    >>> np.ma.masked_all((3, 3))
    masked_array(
      data=[[--, --, --],
            [--, --, --],
            [--, --, --]],
      mask=[[ True,  True,  True],
            [ True,  True,  True],
            [ True,  True,  True]],
      fill_value=1e+20,
      dtype=float64)

    The `dtype` parameter defines the underlying data type.

    >>> a = np.ma.masked_all((3, 3))
    >>> a.dtype
    dtype('float64')
    >>> a = np.ma.masked_all((3, 3), dtype=np.int32)
    >>> a.dtype
    dtype('int32')

    """
    a = masked_array(np.empty(shape, dtype),
                     mask=np.ones(shape, make_mask_descr(dtype)))
    return a


def masked_all_like(arr):
    """
    Empty masked array with the properties of an existing array.

    Return an empty masked array of the same shape and dtype as
    the array `arr`, where all the data are masked.

    Parameters
    ----------
    arr : ndarray
        An array describing the shape and dtype of the required MaskedArray.

    Returns
    -------
    a : MaskedArray
        A masked array with all data masked.

    Raises
    ------
    AttributeError
        If `arr` doesn't have a shape attribute (i.e. not an ndarray)

    See Also
    --------
    masked_all : Empty masked array with all elements masked.

    Notes
    -----
    Unlike other masked array creation functions (e.g. `numpy.ma.zeros_like`,
    `numpy.ma.ones_like`, `numpy.ma.full_like`), `masked_all_like` does not
    initialize the values of the array, and may therefore be marginally
    faster. However, the values stored in the newly allocated array are
    arbitrary. For reproducible behavior, be sure to set each element of the
    array before reading.

    Examples
    --------
    >>> import numpy as np
    >>> arr = np.zeros((2, 3), dtype=np.float32)
    >>> arr
    array([[0., 0., 0.],
           [0., 0., 0.]], dtype=float32)
    >>> np.ma.masked_all_like(arr)
    masked_array(
      data=[[--, --, --],
            [--, --, --]],
      mask=[[ True,  True,  True],
            [ True,  True,  True]],
      fill_value=np.float64(1e+20),
      dtype=float32)

    The dtype of the masked array matches the dtype of `arr`.

    >>> arr.dtype
    dtype('float32')
    >>> np.ma.masked_all_like(arr).dtype
    dtype('float32')

    """
    a = np.empty_like(arr).view(MaskedArray)
    a._mask = np.ones(a.shape, dtype=make_mask_descr(a.dtype))
    return a


#####--------------------------------------------------------------------------
#---- --- Standard functions ---
#####--------------------------------------------------------------------------
class _fromnxfunction:
    """
    Defines a wrapper to adapt NumPy functions to masked arrays.


    An instance of `_fromnxfunction` can be called with the same parameters
    as the wrapped NumPy function. The docstring of `newfunc` is adapted from
    the wrapped function as well, see `getdoc`.

    This class should not be used directly. Instead, one of its extensions that
    provides support for a specific type of input should be used.

    Parameters
    ----------
    funcname : str
        The name of the function to be adapted. The function should be
        in the NumPy namespace (i.e. ``np.funcname``).

    """

    def __init__(self, funcname):
        self.__name__ = funcname
        self.__qualname__ = funcname
        self.__doc__ = self.getdoc()

    def getdoc(self):
        """
        Retrieve the docstring and signature from the function.

        The ``__doc__`` attribute of the function is used as the docstring for
        the new masked array version of the function. A note on application
        of the function to the mask is appended.

        Parameters
        ----------
        None

        """
        npfunc = getattr(np, self.__name__, None)
        doc = getattr(npfunc, '__doc__', None)
        if doc:
            sig = ma.get_object_signature(npfunc)
            doc = ma.doc_note(doc, "The function is applied to both the _data "
                                   "and the _mask, if any.")
            if sig:
                sig = self.__name__ + sig + "\n\n"
            return sig + doc
        return

    def __call__(self, *args, **params):
        pass


class _fromnxfunction_single(_fromnxfunction):
    """
    A version of `_fromnxfunction` that is called with a single array
    argument followed by auxiliary args that are passed verbatim for
    both the data and mask calls.
    """
    def __call__(self, x, *args, **params):
        func = getattr(np, self.__name__)
        if isinstance(x, ndarray):
            _d = func(x.__array__(), *args, **params)
            _m = func(getmaskarray(x), *args, **params)
            return masked_array(_d, mask=_m)
        else:
            _d = func(np.asarray(x), *args, **params)
            _m = func(getmaskarray(x), *args, **params)
            return masked_array(_d, mask=_m)


class _fromnxfunction_seq(_fromnxfunction):
    """
    A version of `_fromnxfunction` that is called with a single sequence
    of arrays followed by auxiliary args that are passed verbatim for
    both the data and mask calls.
    """
    def __call__(self, x, *args, **params):
        func = getattr(np, self.__name__)
        _d = func(tuple([np.asarray(a) for a in x]), *args, **params)
        _m = func(tuple([getmaskarray(a) for a in x]), *args, **params)
        return masked_array(_d, mask=_m)


class _fromnxfunction_args(_fromnxfunction):
    """
    A version of `_fromnxfunction` that is called with multiple array
    arguments. The first non-array-like input marks the beginning of the
    arguments that are passed verbatim for both the data and mask calls.
    Array arguments are processed independently and the results are
    returned in a list. If only one array is found, the return value is
    just the processed array instead of a list.
    """
    def __call__(self, *args, **params):
        func = getattr(np, self.__name__)
        arrays = []
        args = list(args)
        while len(args) > 0 and issequence(args[0]):
            arrays.append(args.pop(0))
        res = []
        for x in arrays:
            _d = func(np.asarray(x), *args, **params)
            _m = func(getmaskarray(x), *args, **params)
            res.append(masked_array(_d, mask=_m))
        if len(arrays) == 1:
            return res[0]
        return res


class _fromnxfunction_allargs(_fromnxfunction):
    """
    A version of `_fromnxfunction` that is called with multiple array
    arguments. Similar to `_fromnxfunction_args` except that all args
    are converted to arrays even if they are not so already. This makes
    it possible to process scalars as 1-D arrays. Only keyword arguments
    are passed through verbatim for the data and mask calls. Arrays
    arguments are processed independently and the results are returned
    in a list. If only one arg is present, the return value is just the
    processed array instead of a list.
    """
    def __call__(self, *args, **params):
        func = getattr(np, self.__name__)
        res = []
        for x in args:
            _d = func(np.asarray(x), **params)
            _m = func(getmaskarray(x), **params)
            res.append(masked_array(_d, mask=_m))
        if len(args) == 1:
            return res[0]
        return res


atleast_1d = _fromnxfunction_allargs('atleast_1d')
atleast_2d = _fromnxfunction_allargs('atleast_2d')
atleast_3d = _fromnxfunction_allargs('atleast_3d')

vstack = row_stack = _fromnxfunction_seq('vstack')
hstack = _fromnxfunction_seq('hstack')
column_stack = _fromnxfunction_seq('column_stack')
dstack = _fromnxfunction_seq('dstack')
stack = _fromnxfunction_seq('stack')

hsplit = _fromnxfunction_single('hsplit')

diagflat = _fromnxfunction_single('diagflat')


#####--------------------------------------------------------------------------
#----
#####--------------------------------------------------------------------------
def flatten_inplace(seq):
    """Flatten a sequence in place."""
    k = 0
    while (k != len(seq)):
        while hasattr(seq[k], '__iter__'):
            seq[k:(k + 1)] = seq[k]
        k += 1
    return seq


def apply_along_axis(func1d, axis, arr, *args, **kwargs):
    """
    (This docstring should be overwritten)
    """
    arr = array(arr, copy=False, subok=True)
    nd = arr.ndim
    axis = normalize_axis_index(axis, nd)
    ind = [0] * (nd - 1)
    i = np.zeros(nd, 'O')
    indlist = list(range(nd))
    indlist.remove(axis)
    i[axis] = slice(None, None)
    outshape = np.asarray(arr.shape).take(indlist)
    i.put(indlist, ind)
    res = func1d(arr[tuple(i.tolist())], *args, **kwargs)
    #  if res is a number, then we have a smaller output array
    asscalar = np.isscalar(res)
    if not asscalar:
        try:
            len(res)
        except TypeError:
            asscalar = True
    # Note: we shouldn't set the dtype of the output from the first result
    # so we force the type to object, and build a list of dtypes.  We'll
    # just take the largest, to avoid some downcasting
    dtypes = []
    if asscalar:
        dtypes.append(np.asarray(res).dtype)
        outarr = zeros(outshape, object)
        outarr[tuple(ind)] = res
        Ntot = np.prod(outshape)
        k = 1
        while k < Ntot:
            # increment the index
            ind[-1] += 1
            n = -1
            while (ind[n] >= outshape[n]) and (n > (1 - nd)):
                ind[n - 1] += 1
                ind[n] = 0
                n -= 1
            i.put(indlist, ind)
            res = func1d(arr[tuple(i.tolist())], *args, **kwargs)
            outarr[tuple(ind)] = res
            dtypes.append(asarray(res).dtype)
            k += 1
    else:
        res = array(res, copy=False, subok=True)
        j = i.copy()
        j[axis] = ([slice(None, None)] * res.ndim)
        j.put(indlist, ind)
        Ntot = np.prod(outshape)
        holdshape = outshape
        outshape = list(arr.shape)
        outshape[axis] = res.shape
        dtypes.append(asarray(res).dtype)
        outshape = flatten_inplace(outshape)
        outarr = zeros(outshape, object)
        outarr[tuple(flatten_inplace(j.tolist()))] = res
        k = 1
        while k < Ntot:
            # increment the index
            ind[-1] += 1
            n = -1
            while (ind[n] >= holdshape[n]) and (n > (1 - nd)):
                ind[n - 1] += 1
                ind[n] = 0
                n -= 1
            i.put(indlist, ind)
            j.put(indlist, ind)
            res = func1d(arr[tuple(i.tolist())], *args, **kwargs)
            outarr[tuple(flatten_inplace(j.tolist()))] = res
            dtypes.append(asarray(res).dtype)
            k += 1
    max_dtypes = np.dtype(np.asarray(dtypes).max())
    if not hasattr(arr, '_mask'):
        result = np.asarray(outarr, dtype=max_dtypes)
    else:
        result = asarray(outarr, dtype=max_dtypes)
        result.fill_value = ma.default_fill_value(result)
    return result
apply_along_axis.__doc__ = np.apply_along_axis.__doc__


def apply_over_axes(func, a, axes):
    """
    (This docstring will be overwritten)
    """
    val = asarray(a)
    N = a.ndim
    if array(axes).ndim == 0:
        axes = (axes,)
    for axis in axes:
        if axis < 0:
            axis = N + axis
        args = (val, axis)
        res = func(*args)
        if res.ndim == val.ndim:
            val = res
        else:
            res = ma.expand_dims(res, axis)
            if res.ndim == val.ndim:
                val = res
            else:
                raise ValueError("function is not returning "
                        "an array of the correct shape")
    return val


if apply_over_axes.__doc__ is not None:
    apply_over_axes.__doc__ = np.apply_over_axes.__doc__[
        :np.apply_over_axes.__doc__.find('Notes')].rstrip() + \
    """

    Examples
    --------
    >>> import numpy as np
    >>> a = np.ma.arange(24).reshape(2,3,4)
    >>> a[:,0,1] = np.ma.masked
    >>> a[:,1,:] = np.ma.masked
    >>> a
    masked_array(
      data=[[[0, --, 2, 3],
             [--, --, --, --],
             [8, 9, 10, 11]],
            [[12, --, 14, 15],
             [--, --, --, --],
             [20, 21, 22, 23]]],
      mask=[[[False,  True, False, False],
             [ True,  True,  True,  True],
             [False, False, False, False]],
            [[False,  True, False, False],
             [ True,  True,  True,  True],
             [False, False, False, False]]],
      fill_value=999999)
    >>> np.ma.apply_over_axes(np.ma.sum, a, [0,2])
    masked_array(
      data=[[[46],
             [--],
             [124]]],
      mask=[[[False],
             [ True],
             [False]]],
      fill_value=999999)

    Tuple axis arguments to ufuncs are equivalent:

    >>> np.ma.sum(a, axis=(0,2)).reshape((1,-1,1))
    masked_array(
      data=[[[46],
             [--],
             [124]]],
      mask=[[[False],
             [ True],
             [False]]],
      fill_value=999999)
    """


def average(a, axis=None, weights=None, returned=False, *,
            keepdims=np._NoValue):
    """
    Return the weighted average of array over the given axis.

    Parameters
    ----------
    a : array_like
        Data to be averaged.
        Masked entries are not taken into account in the computation.
    axis : None or int or tuple of ints, optional
        Axis or axes along which to average `a`.  The default,
        `axis=None`, will average over all of the elements of the input array.
        If axis is a tuple of ints, averaging is performed on all of the axes
        specified in the tuple instead of a single axis or all the axes as
        before.
    weights : array_like, optional
        An array of weights associated with the values in `a`. Each value in
        `a` contributes to the average according to its associated weight.
        The array of weights must be the same shape as `a` if no axis is
        specified, otherwise the weights must have dimensions and shape
        consistent with `a` along the specified axis.
        If `weights=None`, then all data in `a` are assumed to have a
        weight equal to one.
        The calculation is::

            avg = sum(a * weights) / sum(weights)

        where the sum is over all included elements.
        The only constraint on the values of `weights` is that `sum(weights)`
        must not be 0.
    returned : bool, optional
        Flag indicating whether a tuple ``(result, sum of weights)``
        should be returned as output (True), or just the result (False).
        Default is False.
    keepdims : bool, optional
        If this is set to True, the axes which are reduced are left
        in the result as dimensions with size one. With this option,
        the result will broadcast correctly against the original `a`.
        *Note:* `keepdims` will not work with instances of `numpy.matrix`
        or other classes whose methods do not support `keepdims`.

        .. versionadded:: 1.23.0

    Returns
    -------
    average, [sum_of_weights] : (tuple of) scalar or MaskedArray
        The average along the specified axis. When returned is `True`,
        return a tuple with the average as the first element and the sum
        of the weights as the second element. The return type is `np.float64`
        if `a` is of integer type and floats smaller than `float64`, or the
        input data-type, otherwise. If returned, `sum_of_weights` is always
        `float64`.

    Raises
    ------
    ZeroDivisionError
        When all weights along axis are zero. See `numpy.ma.average` for a
        version robust to this type of error.
    TypeError
        When `weights` does not have the same shape as `a`, and `axis=None`.
    ValueError
        When `weights` does not have dimensions and shape consistent with `a`
        along specified `axis`.

    Examples
    --------
    >>> import numpy as np
    >>> a = np.ma.array([1., 2., 3., 4.], mask=[False, False, True, True])
    >>> np.ma.average(a, weights=[3, 1, 0, 0])
    1.25

    >>> x = np.ma.arange(6.).reshape(3, 2)
    >>> x
    masked_array(
      data=[[0., 1.],
            [2., 3.],
            [4., 5.]],
      mask=False,
      fill_value=1e+20)
    >>> data = np.arange(8).reshape((2, 2, 2))
    >>> data
    array([[[0, 1],
            [2, 3]],
           [[4, 5],
            [6, 7]]])
    >>> np.ma.average(data, axis=(0, 1), weights=[[1./4, 3./4], [1., 1./2]])
    masked_array(data=[3.4, 4.4],
             mask=[False, False],
       fill_value=1e+20)
    >>> np.ma.average(data, axis=0, weights=[[1./4, 3./4], [1., 1./2]])
    Traceback (most recent call last):
        ...
    ValueError: Shape of weights must be consistent
    with shape of a along specified axis.

    >>> avg, sumweights = np.ma.average(x, axis=0, weights=[1, 2, 3],
    ...                                 returned=True)
    >>> avg
    masked_array(data=[2.6666666666666665, 3.6666666666666665],
                 mask=[False, False],
           fill_value=1e+20)

    With ``keepdims=True``, the following result has shape (3, 1).

    >>> np.ma.average(x, axis=1, keepdims=True)
    masked_array(
      data=[[0.5],
            [2.5],
            [4.5]],
      mask=False,
      fill_value=1e+20)
    """
    a = asarray(a)
    m = getmask(a)

    if axis is not None:
        axis = normalize_axis_tuple(axis, a.ndim, argname="axis")

    if keepdims is np._NoValue:
        # Don't pass on the keepdims argument if one wasn't given.
        keepdims_kw = {}
    else:
        keepdims_kw = {'keepdims': keepdims}

    if weights is None:
        avg = a.mean(axis, **keepdims_kw)
        scl = avg.dtype.type(a.count(axis))
    else:
        wgt = asarray(weights)

        if issubclass(a.dtype.type, (np.integer, np.bool)):
            result_dtype = np.result_type(a.dtype, wgt.dtype, 'f8')
        else:
            result_dtype = np.result_type(a.dtype, wgt.dtype)

        # Sanity checks
        if a.shape != wgt.shape:
            if axis is None:
                raise TypeError(
                    "Axis must be specified when shapes of a and weights "
                    "differ.")
            if wgt.shape != tuple(a.shape[ax] for ax in axis):
                raise ValueError(
                    "Shape of weights must be consistent with "
                    "shape of a along specified axis.")

            # setup wgt to broadcast along axis
            wgt = wgt.transpose(np.argsort(axis))
            wgt = wgt.reshape(tuple((s if ax in axis else 1)
                                    for ax, s in enumerate(a.shape)))

        if m is not nomask:
            wgt = wgt*(~a.mask)
            wgt.mask |= a.mask

        scl = wgt.sum(axis=axis, dtype=result_dtype, **keepdims_kw)
        avg = np.multiply(a, wgt,
                          dtype=result_dtype).sum(axis, **keepdims_kw) / scl

    if returned:
        if scl.shape != avg.shape:
            scl = np.broadcast_to(scl, avg.shape).copy()
        return avg, scl
    else:
        return avg


def median(a, axis=None, out=None, overwrite_input=False, keepdims=False):
    """
    Compute the median along the specified axis.

    Returns the median of the array elements.

    Parameters
    ----------
    a : array_like
        Input array or object that can be converted to an array.
    axis : int, optional
        Axis along which the medians are computed. The default (None) is
        to compute the median along a flattened version of the array.
    out : ndarray, optional
        Alternative output array in which to place the result. It must
        have the same shape and buffer length as the expected output
        but the type will be cast if necessary.
    overwrite_input : bool, optional
        If True, then allow use of memory of input array (a) for
        calculations. The input array will be modified by the call to
        median. This will save memory when you do not need to preserve
        the contents of the input array. Treat the input as undefined,
        but it will probably be fully or partially sorted. Default is
        False. Note that, if `overwrite_input` is True, and the input
        is not already an `ndarray`, an error will be raised.
    keepdims : bool, optional
        If this is set to True, the axes which are reduced are left
        in the result as dimensions with size one. With this option,
        the result will broadcast correctly against the input array.

    Returns
    -------
    median : ndarray
        A new array holding the result is returned unless out is
        specified, in which case a reference to out is returned.
        Return data-type is `float64` for integers and floats smaller than
        `float64`, or the input data-type, otherwise.

    See Also
    --------
    mean

    Notes
    -----
    Given a vector ``V`` with ``N`` non masked values, the median of ``V``
    is the middle value of a sorted copy of ``V`` (``Vs``) - i.e.
    ``Vs[(N-1)/2]``, when ``N`` is odd, or ``{Vs[N/2 - 1] + Vs[N/2]}/2``
    when ``N`` is even.

    Examples
    --------
    >>> import numpy as np
    >>> x = np.ma.array(np.arange(8), mask=[0]*4 + [1]*4)
    >>> np.ma.median(x)
    1.5

    >>> x = np.ma.array(np.arange(10).reshape(2, 5), mask=[0]*6 + [1]*4)
    >>> np.ma.median(x)
    2.5
    >>> np.ma.median(x, axis=-1, overwrite_input=True)
    masked_array(data=[2.0, 5.0],
                 mask=[False, False],
           fill_value=1e+20)

    """
    if not hasattr(a, 'mask'):
        m = np.median(getdata(a, subok=True), axis=axis,
                      out=out, overwrite_input=overwrite_input,
                      keepdims=keepdims)
        if isinstance(m, np.ndarray) and 1 <= m.ndim:
            return masked_array(m, copy=False)
        else:
            return m

    return _ureduce(a, func=_median, keepdims=keepdims, axis=axis, out=out,
                    overwrite_input=overwrite_input)


def _median(a, axis=None, out=None, overwrite_input=False):
    # when an unmasked NaN is present return it, so we need to sort the NaN
    # values behind the mask
    if np.issubdtype(a.dtype, np.inexact):
        fill_value = np.inf
    else:
        fill_value = None
    if overwrite_input:
        if axis is None:
            asorted = a.ravel()
            asorted.sort(fill_value=fill_value)
        else:
            a.sort(axis=axis, fill_value=fill_value)
            asorted = a
    else:
        asorted = sort(a, axis=axis, fill_value=fill_value)

    if axis is None:
        axis = 0
    else:
        axis = normalize_axis_index(axis, asorted.ndim)

    if asorted.shape[axis] == 0:
        # for empty axis integer indices fail so use slicing to get same result
        # as median (which is mean of empty slice = nan)
        indexer = [slice(None)] * asorted.ndim
        indexer[axis] = slice(0, 0)
        indexer = tuple(indexer)
        return np.ma.mean(asorted[indexer], axis=axis, out=out)

    if asorted.ndim == 1:
        idx, odd = divmod(count(asorted), 2)
        mid = asorted[idx + odd - 1:idx + 1]
        if np.issubdtype(asorted.dtype, np.inexact) and asorted.size > 0:
            # avoid inf / x = masked
            s = mid.sum(out=out)
            if not odd:
                s = np.true_divide(s, 2., casting='safe', out=out)
            s = np.lib._utils_impl._median_nancheck(asorted, s, axis)
        else:
            s = mid.mean(out=out)

        # if result is masked either the input contained enough
        # minimum_fill_value so that it would be the median or all values
        # masked
        if np.ma.is_masked(s) and not np.all(asorted.mask):
            return np.ma.minimum_fill_value(asorted)
        return s

    counts = count(asorted, axis=axis, keepdims=True)
    h = counts // 2

    # duplicate high if odd number of elements so mean does nothing
    odd = counts % 2 == 1
    l = np.where(odd, h, h-1)

    lh = np.concatenate([l,h], axis=axis)

    # get low and high median
    low_high = np.take_along_axis(asorted, lh, axis=axis)

    def replace_masked(s):
        # Replace masked entries with minimum_full_value unless it all values
        # are masked. This is required as the sort order of values equal or
        # larger than the fill value is undefined and a valid value placed
        # elsewhere, e.g. [4, --, inf].
        if np.ma.is_masked(s):
            rep = (~np.all(asorted.mask, axis=axis, keepdims=True)) & s.mask
            s.data[rep] = np.ma.minimum_fill_value(asorted)
            s.mask[rep] = False

    replace_masked(low_high)

    if np.issubdtype(asorted.dtype, np.inexact):
        # avoid inf / x = masked
        s = np.ma.sum(low_high, axis=axis, out=out)
        np.true_divide(s.data, 2., casting='unsafe', out=s.data)

        s = np.lib._utils_impl._median_nancheck(asorted, s, axis)
    else:
        s = np.ma.mean(low_high, axis=axis, out=out)

    return s


def compress_nd(x, axis=None):
    """Suppress slices from multiple dimensions which contain masked values.

    Parameters
    ----------
    x : array_like, MaskedArray
        The array to operate on. If not a MaskedArray instance (or if no array
        elements are masked), `x` is interpreted as a MaskedArray with `mask`
        set to `nomask`.
    axis : tuple of ints or int, optional
        Which dimensions to suppress slices from can be configured with this
        parameter.
        - If axis is a tuple of ints, those are the axes to suppress slices from.
        - If axis is an int, then that is the only axis to suppress slices from.
        - If axis is None, all axis are selected.

    Returns
    -------
    compress_array : ndarray
        The compressed array.

    Examples
    --------
    >>> import numpy as np
    >>> arr = [[1, 2], [3, 4]]
    >>> mask = [[0, 1], [0, 0]]
    >>> x = np.ma.array(arr, mask=mask)
    >>> np.ma.compress_nd(x, axis=0)
    array([[3, 4]])
    >>> np.ma.compress_nd(x, axis=1)
    array([[1],
           [3]])
    >>> np.ma.compress_nd(x)
    array([[3]])

    """
    x = asarray(x)
    m = getmask(x)
    # Set axis to tuple of ints
    if axis is None:
        axis = tuple(range(x.ndim))
    else:
        axis = normalize_axis_tuple(axis, x.ndim)

    # Nothing is masked: return x
    if m is nomask or not m.any():
        return x._data
    # All is masked: return empty
    if m.all():
        return nxarray([])
    # Filter elements through boolean indexing
    data = x._data
    for ax in axis:
        axes = tuple(list(range(ax)) + list(range(ax + 1, x.ndim)))
        data = data[(slice(None),)*ax + (~m.any(axis=axes),)]
    return data


def compress_rowcols(x, axis=None):
    """
    Suppress the rows and/or columns of a 2-D array that contain
    masked values.

    The suppression behavior is selected with the `axis` parameter.

    - If axis is None, both rows and columns are suppressed.
    - If axis is 0, only rows are suppressed.
    - If axis is 1 or -1, only columns are suppressed.

    Parameters
    ----------
    x : array_like, MaskedArray
        The array to operate on.  If not a MaskedArray instance (or if no array
        elements are masked), `x` is interpreted as a MaskedArray with
        `mask` set to `nomask`. Must be a 2D array.
    axis : int, optional
        Axis along which to perform the operation. Default is None.

    Returns
    -------
    compressed_array : ndarray
        The compressed array.

    Examples
    --------
    >>> import numpy as np
    >>> x = np.ma.array(np.arange(9).reshape(3, 3), mask=[[1, 0, 0],
    ...                                                   [1, 0, 0],
    ...                                                   [0, 0, 0]])
    >>> x
    masked_array(
      data=[[--, 1, 2],
            [--, 4, 5],
            [6, 7, 8]],
      mask=[[ True, False, False],
            [ True, False, False],
            [False, False, False]],
      fill_value=999999)

    >>> np.ma.compress_rowcols(x)
    array([[7, 8]])
    >>> np.ma.compress_rowcols(x, 0)
    array([[6, 7, 8]])
    >>> np.ma.compress_rowcols(x, 1)
    array([[1, 2],
           [4, 5],
           [7, 8]])

    """
    if asarray(x).ndim != 2:
        raise NotImplementedError("compress_rowcols works for 2D arrays only.")
    return compress_nd(x, axis=axis)


def compress_rows(a):
    """
    Suppress whole rows of a 2-D array that contain masked values.

    This is equivalent to ``np.ma.compress_rowcols(a, 0)``, see
    `compress_rowcols` for details.

    Parameters
    ----------
    x : array_like, MaskedArray
        The array to operate on. If not a MaskedArray instance (or if no array
        elements are masked), `x` is interpreted as a MaskedArray with
        `mask` set to `nomask`. Must be a 2D array.

    Returns
    -------
    compressed_array : ndarray
        The compressed array.

    See Also
    --------
    compress_rowcols

    Examples
    --------
    >>> import numpy as np
    >>> a = np.ma.array(np.arange(9).reshape(3, 3), mask=[[1, 0, 0],
    ...                                                   [1, 0, 0],
    ...                                                   [0, 0, 0]])
    >>> np.ma.compress_rows(a)
    array([[6, 7, 8]])

    """
    a = asarray(a)
    if a.ndim != 2:
        raise NotImplementedError("compress_rows works for 2D arrays only.")
    return compress_rowcols(a, 0)


def compress_cols(a):
    """
    Suppress whole columns of a 2-D array that contain masked values.

    This is equivalent to ``np.ma.compress_rowcols(a, 1)``, see
    `compress_rowcols` for details.

    Parameters
    ----------
    x : array_like, MaskedArray
        The array to operate on.  If not a MaskedArray instance (or if no array
        elements are masked), `x` is interpreted as a MaskedArray with
        `mask` set to `nomask`. Must be a 2D array.

    Returns
    -------
    compressed_array : ndarray
        The compressed array.

    See Also
    --------
    compress_rowcols

    Examples
    --------
    >>> import numpy as np
    >>> a = np.ma.array(np.arange(9).reshape(3, 3), mask=[[1, 0, 0],
    ...                                                   [1, 0, 0],
    ...                                                   [0, 0, 0]])
    >>> np.ma.compress_cols(a)
    array([[1, 2],
           [4, 5],
           [7, 8]])

    """
    a = asarray(a)
    if a.ndim != 2:
        raise NotImplementedError("compress_cols works for 2D arrays only.")
    return compress_rowcols(a, 1)


def mask_rowcols(a, axis=None):
    """
    Mask rows and/or columns of a 2D array that contain masked values.

    Mask whole rows and/or columns of a 2D array that contain
    masked values.  The masking behavior is selected using the
    `axis` parameter.

      - If `axis` is None, rows *and* columns are masked.
      - If `axis` is 0, only rows are masked.
      - If `axis` is 1 or -1, only columns are masked.

    Parameters
    ----------
    a : array_like, MaskedArray
        The array to mask.  If not a MaskedArray instance (or if no array
        elements are masked), the result is a MaskedArray with `mask` set
        to `nomask` (False). Must be a 2D array.
    axis : int, optional
        Axis along which to perform the operation. If None, applies to a
        flattened version of the array.

    Returns
    -------
    a : MaskedArray
        A modified version of the input array, masked depending on the value
        of the `axis` parameter.

    Raises
    ------
    NotImplementedError
        If input array `a` is not 2D.

    See Also
    --------
    mask_rows : Mask rows of a 2D array that contain masked values.
    mask_cols : Mask cols of a 2D array that contain masked values.
    masked_where : Mask where a condition is met.

    Notes
    -----
    The input array's mask is modified by this function.

    Examples
    --------
    >>> import numpy as np
    >>> a = np.zeros((3, 3), dtype=int)
    >>> a[1, 1] = 1
    >>> a
    array([[0, 0, 0],
           [0, 1, 0],
           [0, 0, 0]])
    >>> a = np.ma.masked_equal(a, 1)
    >>> a
    masked_array(
      data=[[0, 0, 0],
            [0, --, 0],
            [0, 0, 0]],
      mask=[[False, False, False],
            [False,  True, False],
            [False, False, False]],
      fill_value=1)
    >>> np.ma.mask_rowcols(a)
    masked_array(
      data=[[0, --, 0],
            [--, --, --],
            [0, --, 0]],
      mask=[[False,  True, False],
            [ True,  True,  True],
            [False,  True, False]],
      fill_value=1)

    """
    a = array(a, subok=False)
    if a.ndim != 2:
        raise NotImplementedError("mask_rowcols works for 2D arrays only.")
    m = getmask(a)
    # Nothing is masked: return a
    if m is nomask or not m.any():
        return a
    maskedval = m.nonzero()
    a._mask = a._mask.copy()
    if not axis:
        a[np.unique(maskedval[0])] = masked
    if axis in [None, 1, -1]:
        a[:, np.unique(maskedval[1])] = masked
    return a


def mask_rows(a, axis=np._NoValue):
    """
    Mask rows of a 2D array that contain masked values.

    This function is a shortcut to ``mask_rowcols`` with `axis` equal to 0.

    See Also
    --------
    mask_rowcols : Mask rows and/or columns of a 2D array.
    masked_where : Mask where a condition is met.

    Examples
    --------
    >>> import numpy as np
    >>> a = np.zeros((3, 3), dtype=int)
    >>> a[1, 1] = 1
    >>> a
    array([[0, 0, 0],
           [0, 1, 0],
           [0, 0, 0]])
    >>> a = np.ma.masked_equal(a, 1)
    >>> a
    masked_array(
      data=[[0, 0, 0],
            [0, --, 0],
            [0, 0, 0]],
      mask=[[False, False, False],
            [False,  True, False],
            [False, False, False]],
      fill_value=1)

    >>> np.ma.mask_rows(a)
    masked_array(
      data=[[0, 0, 0],
            [--, --, --],
            [0, 0, 0]],
      mask=[[False, False, False],
            [ True,  True,  True],
            [False, False, False]],
      fill_value=1)

    """
    if axis is not np._NoValue:
        # remove the axis argument when this deprecation expires
        # NumPy 1.18.0, 2019-11-28
        warnings.warn(
            "The axis argument has always been ignored, in future passing it "
            "will raise TypeError", DeprecationWarning, stacklevel=2)
    return mask_rowcols(a, 0)


def mask_cols(a, axis=np._NoValue):
    """
    Mask columns of a 2D array that contain masked values.

    This function is a shortcut to ``mask_rowcols`` with `axis` equal to 1.

    See Also
    --------
    mask_rowcols : Mask rows and/or columns of a 2D array.
    masked_where : Mask where a condition is met.

    Examples
    --------
    >>> import numpy as np
    >>> a = np.zeros((3, 3), dtype=int)
    >>> a[1, 1] = 1
    >>> a
    array([[0, 0, 0],
           [0, 1, 0],
           [0, 0, 0]])
    >>> a = np.ma.masked_equal(a, 1)
    >>> a
    masked_array(
      data=[[0, 0, 0],
            [0, --, 0],
            [0, 0, 0]],
      mask=[[False, False, False],
            [False,  True, False],
            [False, False, False]],
      fill_value=1)
    >>> np.ma.mask_cols(a)
    masked_array(
      data=[[0, --, 0],
            [0, --, 0],
            [0, --, 0]],
      mask=[[False,  True, False],
            [False,  True, False],
            [False,  True, False]],
      fill_value=1)

    """
    if axis is not np._NoValue:
        # remove the axis argument when this deprecation expires
        # NumPy 1.18.0, 2019-11-28
        warnings.warn(
            "The axis argument has always been ignored, in future passing it "
            "will raise TypeError", DeprecationWarning, stacklevel=2)
    return mask_rowcols(a, 1)


#####--------------------------------------------------------------------------
#---- --- arraysetops ---
#####--------------------------------------------------------------------------

def ediff1d(arr, to_end=None, to_begin=None):
    """
    Compute the differences between consecutive elements of an array.

    This function is the equivalent of `numpy.ediff1d` that takes masked
    values into account, see `numpy.ediff1d` for details.

    See Also
    --------
    numpy.ediff1d : Equivalent function for ndarrays.

    Examples
    --------
    >>> import numpy as np
    >>> arr = np.ma.array([1, 2, 4, 7, 0])
    >>> np.ma.ediff1d(arr)
    masked_array(data=[ 1,  2,  3, -7],
                 mask=False,
           fill_value=999999)

    """
    arr = ma.asanyarray(arr).flat
    ed = arr[1:] - arr[:-1]
    arrays = [ed]
    #
    if to_begin is not None:
        arrays.insert(0, to_begin)
    if to_end is not None:
        arrays.append(to_end)
    #
    if len(arrays) != 1:
        # We'll save ourselves a copy of a potentially large array in the common
        # case where neither to_begin or to_end was given.
        ed = hstack(arrays)
    #
    return ed


def unique(ar1, return_index=False, return_inverse=False):
    """
    Finds the unique elements of an array.

    Masked values are considered the same element (masked). The output array
    is always a masked array. See `numpy.unique` for more details.

    See Also
    --------
    numpy.unique : Equivalent function for ndarrays.

    Examples
    --------
    >>> import numpy as np
    >>> a = [1, 2, 1000, 2, 3]
    >>> mask = [0, 0, 1, 0, 0]
    >>> masked_a = np.ma.masked_array(a, mask)
    >>> masked_a
    masked_array(data=[1, 2, --, 2, 3],
                mask=[False, False,  True, False, False],
        fill_value=999999)
    >>> np.ma.unique(masked_a)
    masked_array(data=[1, 2, 3, --],
                mask=[False, False, False,  True],
        fill_value=999999)
    >>> np.ma.unique(masked_a, return_index=True)
    (masked_array(data=[1, 2, 3, --],
                mask=[False, False, False,  True],
        fill_value=999999), array([0, 1, 4, 2]))
    >>> np.ma.unique(masked_a, return_inverse=True)
    (masked_array(data=[1, 2, 3, --],
                mask=[False, False, False,  True],
        fill_value=999999), array([0, 1, 3, 1, 2]))
    >>> np.ma.unique(masked_a, return_index=True, return_inverse=True)
    (masked_array(data=[1, 2, 3, --],
                mask=[False, False, False,  True],
        fill_value=999999), array([0, 1, 4, 2]), array([0, 1, 3, 1, 2]))
    """
    output = np.unique(ar1,
                       return_index=return_index,
                       return_inverse=return_inverse)
    if isinstance(output, tuple):
        output = list(output)
        output[0] = output[0].view(MaskedArray)
        output = tuple(output)
    else:
        output = output.view(MaskedArray)
    return output


def intersect1d(ar1, ar2, assume_unique=False):
    """
    Returns the unique elements common to both arrays.

    Masked values are considered equal one to the other.
    The output is always a masked array.

    See `numpy.intersect1d` for more details.

    See Also
    --------
    numpy.intersect1d : Equivalent function for ndarrays.

    Examples
    --------
    >>> import numpy as np
    >>> x = np.ma.array([1, 3, 3, 3], mask=[0, 0, 0, 1])
    >>> y = np.ma.array([3, 1, 1, 1], mask=[0, 0, 0, 1])
    >>> np.ma.intersect1d(x, y)
    masked_array(data=[1, 3, --],
                 mask=[False, False,  True],
           fill_value=999999)

    """
    if assume_unique:
        aux = ma.concatenate((ar1, ar2))
    else:
        # Might be faster than unique( intersect1d( ar1, ar2 ) )?
        aux = ma.concatenate((unique(ar1), unique(ar2)))
    aux.sort()
    return aux[:-1][aux[1:] == aux[:-1]]


def setxor1d(ar1, ar2, assume_unique=False):
    """
    Set exclusive-or of 1-D arrays with unique elements.

    The output is always a masked array. See `numpy.setxor1d` for more details.

    See Also
    --------
    numpy.setxor1d : Equivalent function for ndarrays.

    Examples
    --------
    >>> import numpy as np
    >>> ar1 = np.ma.array([1, 2, 3, 2, 4])
    >>> ar2 = np.ma.array([2, 3, 5, 7, 5])
    >>> np.ma.setxor1d(ar1, ar2)
    masked_array(data=[1, 4, 5, 7],
                 mask=False,
           fill_value=999999)

    """
    if not assume_unique:
        ar1 = unique(ar1)
        ar2 = unique(ar2)

    aux = ma.concatenate((ar1, ar2), axis=None)
    if aux.size == 0:
        return aux
    aux.sort()
    auxf = aux.filled()
#    flag = ediff1d( aux, to_end = 1, to_begin = 1 ) == 0
    flag = ma.concatenate(([True], (auxf[1:] != auxf[:-1]), [True]))
#    flag2 = ediff1d( flag ) == 0
    flag2 = (flag[1:] == flag[:-1])
    return aux[flag2]


def in1d(ar1, ar2, assume_unique=False, invert=False):
    """
    Test whether each element of an array is also present in a second
    array.

    The output is always a masked array. See `numpy.in1d` for more details.

    We recommend using :func:`isin` instead of `in1d` for new code.

    See Also
    --------
    isin       : Version of this function that preserves the shape of ar1.
    numpy.in1d : Equivalent function for ndarrays.

    Examples
    --------
    >>> import numpy as np
    >>> ar1 = np.ma.array([0, 1, 2, 5, 0])
    >>> ar2 = [0, 2]
    >>> np.ma.in1d(ar1, ar2)
    masked_array(data=[ True, False,  True, False,  True],
                 mask=False,
           fill_value=True)

    """
    if not assume_unique:
        ar1, rev_idx = unique(ar1, return_inverse=True)
        ar2 = unique(ar2)

    ar = ma.concatenate((ar1, ar2))
    # We need this to be a stable sort, so always use 'mergesort'
    # here. The values from the first array should always come before
    # the values from the second array.
    order = ar.argsort(kind='mergesort')
    sar = ar[order]
    if invert:
        bool_ar = (sar[1:] != sar[:-1])
    else:
        bool_ar = (sar[1:] == sar[:-1])
    flag = ma.concatenate((bool_ar, [invert]))
    indx = order.argsort(kind='mergesort')[:len(ar1)]

    if assume_unique:
        return flag[indx]
    else:
        return flag[indx][rev_idx]


def isin(element, test_elements, assume_unique=False, invert=False):
    """
    Calculates `element in test_elements`, broadcasting over
    `element` only.

    The output is always a masked array of the same shape as `element`.
    See `numpy.isin` for more details.

    See Also
    --------
    in1d       : Flattened version of this function.
    numpy.isin : Equivalent function for ndarrays.

    Examples
    --------
    >>> import numpy as np
    >>> element = np.ma.array([1, 2, 3, 4, 5, 6])
    >>> test_elements = [0, 2]
    >>> np.ma.isin(element, test_elements)
    masked_array(data=[False,  True, False, False, False, False],
                 mask=False,
           fill_value=True)

    """
    element = ma.asarray(element)
    return in1d(element, test_elements, assume_unique=assume_unique,
                invert=invert).reshape(element.shape)


def union1d(ar1, ar2):
    """
    Union of two arrays.

    The output is always a masked array. See `numpy.union1d` for more details.

    See Also
    --------
    numpy.union1d : Equivalent function for ndarrays.

    Examples
    --------
    >>> import numpy as np
    >>> ar1 = np.ma.array([1, 2, 3, 4])
    >>> ar2 = np.ma.array([3, 4, 5, 6])
    >>> np.ma.union1d(ar1, ar2)
    masked_array(data=[1, 2, 3, 4, 5, 6],
             mask=False,
       fill_value=999999)

    """
    return unique(ma.concatenate((ar1, ar2), axis=None))


def setdiff1d(ar1, ar2, assume_unique=False):
    """
    Set difference of 1D arrays with unique elements.

    The output is always a masked array. See `numpy.setdiff1d` for more
    details.

    See Also
    --------
    numpy.setdiff1d : Equivalent function for ndarrays.

    Examples
    --------
    >>> import numpy as np
    >>> x = np.ma.array([1, 2, 3, 4], mask=[0, 1, 0, 1])
    >>> np.ma.setdiff1d(x, [1, 2])
    masked_array(data=[3, --],
                 mask=[False,  True],
           fill_value=999999)

    """
    if assume_unique:
        ar1 = ma.asarray(ar1).ravel()
    else:
        ar1 = unique(ar1)
        ar2 = unique(ar2)
    return ar1[in1d(ar1, ar2, assume_unique=True, invert=True)]


###############################################################################
#                                Covariance                                   #
###############################################################################


def _covhelper(x, y=None, rowvar=True, allow_masked=True):
    """
    Private function for the computation of covariance and correlation
    coefficients.

    """
    x = ma.array(x, ndmin=2, copy=True, dtype=float)
    xmask = ma.getmaskarray(x)
    # Quick exit if we can't process masked data
    if not allow_masked and xmask.any():
        raise ValueError("Cannot process masked data.")
    #
    if x.shape[0] == 1:
        rowvar = True
    # Make sure that rowvar is either 0 or 1
    rowvar = int(bool(rowvar))
    axis = 1 - rowvar
    if rowvar:
        tup = (slice(None), None)
    else:
        tup = (None, slice(None))
    #
    if y is None:
        # Check if we can guarantee that the integers in the (N - ddof)
        # normalisation can be accurately represented with single-precision
        # before computing the dot product.
        if x.shape[0] > 2 ** 24 or x.shape[1] > 2 ** 24:
            xnm_dtype = np.float64
        else:
            xnm_dtype = np.float32
        xnotmask = np.logical_not(xmask).astype(xnm_dtype)
    else:
        y = array(y, copy=False, ndmin=2, dtype=float)
        ymask = ma.getmaskarray(y)
        if not allow_masked and ymask.any():
            raise ValueError("Cannot process masked data.")
        if xmask.any() or ymask.any():
            if y.shape == x.shape:
                # Define some common mask
                common_mask = np.logical_or(xmask, ymask)
                if common_mask is not nomask:
                    xmask = x._mask = y._mask = ymask = common_mask
                    x._sharedmask = False
                    y._sharedmask = False
        x = ma.concatenate((x, y), axis)
        # Check if we can guarantee that the integers in the (N - ddof)
        # normalisation can be accurately represented with single-precision
        # before computing the dot product.
        if x.shape[0] > 2 ** 24 or x.shape[1] > 2 ** 24:
            xnm_dtype = np.float64
        else:
            xnm_dtype = np.float32
        xnotmask = np.logical_not(np.concatenate((xmask, ymask), axis)).astype(
            xnm_dtype
        )
    x -= x.mean(axis=rowvar)[tup]
    return (x, xnotmask, rowvar)


def cov(x, y=None, rowvar=True, bias=False, allow_masked=True, ddof=None):
    """
    Estimate the covariance matrix.

    Except for the handling of missing data this function does the same as
    `numpy.cov`. For more details and examples, see `numpy.cov`.

    By default, masked values are recognized as such. If `x` and `y` have the
    same shape, a common mask is allocated: if ``x[i,j]`` is masked, then
    ``y[i,j]`` will also be masked.
    Setting `allow_masked` to False will raise an exception if values are
    missing in either of the input arrays.

    Parameters
    ----------
    x : array_like
        A 1-D or 2-D array containing multiple variables and observations.
        Each row of `x` represents a variable, and each column a single
        observation of all those variables. Also see `rowvar` below.
    y : array_like, optional
        An additional set of variables and observations. `y` has the same
        shape as `x`.
    rowvar : bool, optional
        If `rowvar` is True (default), then each row represents a
        variable, with observations in the columns. Otherwise, the relationship
        is transposed: each column represents a variable, while the rows
        contain observations.
    bias : bool, optional
        Default normalization (False) is by ``(N-1)``, where ``N`` is the
        number of observations given (unbiased estimate). If `bias` is True,
        then normalization is by ``N``. This keyword can be overridden by
        the keyword ``ddof`` in numpy versions >= 1.5.
    allow_masked : bool, optional
        If True, masked values are propagated pair-wise: if a value is masked
        in `x`, the corresponding value is masked in `y`.
        If False, raises a `ValueError` exception when some values are missing.
    ddof : {None, int}, optional
        If not ``None`` normalization is by ``(N - ddof)``, where ``N`` is
        the number of observations; this overrides the value implied by
        ``bias``. The default value is ``None``.

    Raises
    ------
    ValueError
        Raised if some values are missing and `allow_masked` is False.

    See Also
    --------
    numpy.cov

    Examples
    --------
    >>> import numpy as np
    >>> x = np.ma.array([[0, 1], [1, 1]], mask=[0, 1, 0, 1])
    >>> y = np.ma.array([[1, 0], [0, 1]], mask=[0, 0, 1, 1])
    >>> np.ma.cov(x, y)
    masked_array(
    data=[[--, --, --, --],
          [--, --, --, --],
          [--, --, --, --],
          [--, --, --, --]],
    mask=[[ True,  True,  True,  True],
          [ True,  True,  True,  True],
          [ True,  True,  True,  True],
          [ True,  True,  True,  True]],
    fill_value=1e+20,
    dtype=float64)

    """
    # Check inputs
    if ddof is not None and ddof != int(ddof):
        raise ValueError("ddof must be an integer")
    # Set up ddof
    if ddof is None:
        if bias:
            ddof = 0
        else:
            ddof = 1

    (x, xnotmask, rowvar) = _covhelper(x, y, rowvar, allow_masked)
    if not rowvar:
        fact = np.dot(xnotmask.T, xnotmask) - ddof
        mask = np.less_equal(fact, 0, dtype=bool)
        with np.errstate(divide="ignore", invalid="ignore"):
            data = np.dot(filled(x.T, 0), filled(x.conj(), 0)) / fact
        result = ma.array(data, mask=mask).squeeze()
    else:
        fact = np.dot(xnotmask, xnotmask.T) - ddof
        mask = np.less_equal(fact, 0, dtype=bool)
        with np.errstate(divide="ignore", invalid="ignore"):
            data = np.dot(filled(x, 0), filled(x.T.conj(), 0)) / fact
        result = ma.array(data, mask=mask).squeeze()
    return result


def corrcoef(x, y=None, rowvar=True, bias=np._NoValue, allow_masked=True,
             ddof=np._NoValue):
    """
    Return Pearson product-moment correlation coefficients.

    Except for the handling of missing data this function does the same as
    `numpy.corrcoef`. For more details and examples, see `numpy.corrcoef`.

    Parameters
    ----------
    x : array_like
        A 1-D or 2-D array containing multiple variables and observations.
        Each row of `x` represents a variable, and each column a single
        observation of all those variables. Also see `rowvar` below.
    y : array_like, optional
        An additional set of variables and observations. `y` has the same
        shape as `x`.
    rowvar : bool, optional
        If `rowvar` is True (default), then each row represents a
        variable, with observations in the columns. Otherwise, the relationship
        is transposed: each column represents a variable, while the rows
        contain observations.
    bias : _NoValue, optional
        Has no effect, do not use.

        .. deprecated:: 1.10.0
    allow_masked : bool, optional
        If True, masked values are propagated pair-wise: if a value is masked
        in `x`, the corresponding value is masked in `y`.
        If False, raises an exception.  Because `bias` is deprecated, this
        argument needs to be treated as keyword only to avoid a warning.
    ddof : _NoValue, optional
        Has no effect, do not use.

        .. deprecated:: 1.10.0

    See Also
    --------
    numpy.corrcoef : Equivalent function in top-level NumPy module.
    cov : Estimate the covariance matrix.

    Notes
    -----
    This function accepts but discards arguments `bias` and `ddof`.  This is
    for backwards compatibility with previous versions of this function.  These
    arguments had no effect on the return values of the function and can be
    safely ignored in this and previous versions of numpy.

    Examples
    --------
    >>> import numpy as np
    >>> x = np.ma.array([[0, 1], [1, 1]], mask=[0, 1, 0, 1])
    >>> np.ma.corrcoef(x)
    masked_array(
      data=[[--, --],
            [--, --]],
      mask=[[ True,  True],
            [ True,  True]],
      fill_value=1e+20,
      dtype=float64)

    """
    msg = 'bias and ddof have no effect and are deprecated'
    if bias is not np._NoValue or ddof is not np._NoValue:
        # 2015-03-15, 1.10
        warnings.warn(msg, DeprecationWarning, stacklevel=2)
    # Estimate the covariance matrix.
    corr = cov(x, y, rowvar, allow_masked=allow_masked)
    # The non-masked version returns a masked value for a scalar.
    try:
        std = ma.sqrt(ma.diagonal(corr))
    except ValueError:
        return ma.MaskedConstant()
    corr /= ma.multiply.outer(std, std)
    return corr

#####--------------------------------------------------------------------------
#---- --- Concatenation helpers ---
#####--------------------------------------------------------------------------

class MAxisConcatenator(AxisConcatenator):
    """
    Translate slice objects to concatenation along an axis.

    For documentation on usage, see `mr_class`.

    See Also
    --------
    mr_class

    """
    __slots__ = ()

    concatenate = staticmethod(concatenate)

    @classmethod
    def makemat(cls, arr):
        # There used to be a view as np.matrix here, but we may eventually
        # deprecate that class. In preparation, we use the unmasked version
        # to construct the matrix (with copy=False for backwards compatibility
        # with the .view)
        data = super().makemat(arr.data, copy=False)
        return array(data, mask=arr.mask)

    def __getitem__(self, key):
        # matrix builder syntax, like 'a, b; c, d'
        if isinstance(key, str):
            raise MAError("Unavailable for masked array.")

        return super().__getitem__(key)


class mr_class(MAxisConcatenator):
    """
    Translate slice objects to concatenation along the first axis.

    This is the masked array version of `r_`.

    See Also
    --------
    r_

    Examples
    --------
    >>> import numpy as np
    >>> np.ma.mr_[np.ma.array([1,2,3]), 0, 0, np.ma.array([4,5,6])]
    masked_array(data=[1, 2, 3, ..., 4, 5, 6],
                 mask=False,
           fill_value=999999)

    """
    __slots__ = ()

    def __init__(self):
        MAxisConcatenator.__init__(self, 0)

mr_ = mr_class()


#####--------------------------------------------------------------------------
#---- Find unmasked data ---
#####--------------------------------------------------------------------------

def ndenumerate(a, compressed=True):
    """
    Multidimensional index iterator.

    Return an iterator yielding pairs of array coordinates and values,
    skipping elements that are masked. With `compressed=False`,
    `ma.masked` is yielded as the value of masked elements. This
    behavior differs from that of `numpy.ndenumerate`, which yields the
    value of the underlying data array.

    Notes
    -----
    .. versionadded:: 1.23.0

    Parameters
    ----------
    a : array_like
        An array with (possibly) masked elements.
    compressed : bool, optional
        If True (default), masked elements are skipped.

    See Also
    --------
    numpy.ndenumerate : Equivalent function ignoring any mask.

    Examples
    --------
    >>> import numpy as np
    >>> a = np.ma.arange(9).reshape((3, 3))
    >>> a[1, 0] = np.ma.masked
    >>> a[1, 2] = np.ma.masked
    >>> a[2, 1] = np.ma.masked
    >>> a
    masked_array(
      data=[[0, 1, 2],
            [--, 4, --],
            [6, --, 8]],
      mask=[[False, False, False],
            [ True, False,  True],
            [False,  True, False]],
      fill_value=999999)
    >>> for index, x in np.ma.ndenumerate(a):
    ...     print(index, x)
    (0, 0) 0
    (0, 1) 1
    (0, 2) 2
    (1, 1) 4
    (2, 0) 6
    (2, 2) 8

    >>> for index, x in np.ma.ndenumerate(a, compressed=False):
    ...     print(index, x)
    (0, 0) 0
    (0, 1) 1
    (0, 2) 2
    (1, 0) --
    (1, 1) 4
    (1, 2) --
    (2, 0) 6
    (2, 1) --
    (2, 2) 8
    """
    for it, mask in zip(np.ndenumerate(a), getmaskarray(a).flat):
        if not mask:
            yield it
        elif not compressed:
            yield it[0], masked


def flatnotmasked_edges(a):
    """
    Find the indices of the first and last unmasked values.

    Expects a 1-D `MaskedArray`, returns None if all values are masked.

    Parameters
    ----------
    a : array_like
        Input 1-D `MaskedArray`

    Returns
    -------
    edges : ndarray or None
        The indices of first and last non-masked value in the array.
        Returns None if all values are masked.

    See Also
    --------
    flatnotmasked_contiguous, notmasked_contiguous, notmasked_edges
    clump_masked, clump_unmasked

    Notes
    -----
    Only accepts 1-D arrays.

    Examples
    --------
    >>> import numpy as np
    >>> a = np.ma.arange(10)
    >>> np.ma.flatnotmasked_edges(a)
    array([0, 9])

    >>> mask = (a < 3) | (a > 8) | (a == 5)
    >>> a[mask] = np.ma.masked
    >>> np.array(a[~a.mask])
    array([3, 4, 6, 7, 8])

    >>> np.ma.flatnotmasked_edges(a)
    array([3, 8])

    >>> a[:] = np.ma.masked
    >>> print(np.ma.flatnotmasked_edges(a))
    None

    """
    m = getmask(a)
    if m is nomask or not np.any(m):
        return np.array([0, a.size - 1])
    unmasked = np.flatnonzero(~m)
    if len(unmasked) > 0:
        return unmasked[[0, -1]]
    else:
        return None


def notmasked_edges(a, axis=None):
    """
    Find the indices of the first and last unmasked values along an axis.

    If all values are masked, return None.  Otherwise, return a list
    of two tuples, corresponding to the indices of the first and last
    unmasked values respectively.

    Parameters
    ----------
    a : array_like
        The input array.
    axis : int, optional
        Axis along which to perform the operation.
        If None (default), applies to a flattened version of the array.

    Returns
    -------
    edges : ndarray or list
        An array of start and end indexes if there are any masked data in
        the array. If there are no masked data in the array, `edges` is a
        list of the first and last index.

    See Also
    --------
    flatnotmasked_contiguous, flatnotmasked_edges, notmasked_contiguous
    clump_masked, clump_unmasked

    Examples
    --------
    >>> import numpy as np
    >>> a = np.arange(9).reshape((3, 3))
    >>> m = np.zeros_like(a)
    >>> m[1:, 1:] = 1

    >>> am = np.ma.array(a, mask=m)
    >>> np.array(am[~am.mask])
    array([0, 1, 2, 3, 6])

    >>> np.ma.notmasked_edges(am)
    array([0, 6])

    """
    a = asarray(a)
    if axis is None or a.ndim == 1:
        return flatnotmasked_edges(a)
    m = getmaskarray(a)
    idx = array(np.indices(a.shape), mask=np.asarray([m] * a.ndim))
    return [tuple([idx[i].min(axis).compressed() for i in range(a.ndim)]),
            tuple([idx[i].max(axis).compressed() for i in range(a.ndim)]), ]


def flatnotmasked_contiguous(a):
    """
    Find contiguous unmasked data in a masked array.

    Parameters
    ----------
    a : array_like
        The input array.

    Returns
    -------
    slice_list : list
        A sorted sequence of `slice` objects (start index, end index).

    See Also
    --------
    flatnotmasked_edges, notmasked_contiguous, notmasked_edges
    clump_masked, clump_unmasked

    Notes
    -----
    Only accepts 2-D arrays at most.

    Examples
    --------
    >>> import numpy as np
    >>> a = np.ma.arange(10)
    >>> np.ma.flatnotmasked_contiguous(a)
    [slice(0, 10, None)]

    >>> mask = (a < 3) | (a > 8) | (a == 5)
    >>> a[mask] = np.ma.masked
    >>> np.array(a[~a.mask])
    array([3, 4, 6, 7, 8])

    >>> np.ma.flatnotmasked_contiguous(a)
    [slice(3, 5, None), slice(6, 9, None)]
    >>> a[:] = np.ma.masked
    >>> np.ma.flatnotmasked_contiguous(a)
    []

    """
    m = getmask(a)
    if m is nomask:
        return [slice(0, a.size)]
    i = 0
    result = []
    for (k, g) in itertools.groupby(m.ravel()):
        n = len(list(g))
        if not k:
            result.append(slice(i, i + n))
        i += n
    return result


def notmasked_contiguous(a, axis=None):
    """
    Find contiguous unmasked data in a masked array along the given axis.

    Parameters
    ----------
    a : array_like
        The input array.
    axis : int, optional
        Axis along which to perform the operation.
        If None (default), applies to a flattened version of the array, and this
        is the same as `flatnotmasked_contiguous`.

    Returns
    -------
    endpoints : list
        A list of slices (start and end indexes) of unmasked indexes
        in the array.

        If the input is 2d and axis is specified, the result is a list of lists.

    See Also
    --------
    flatnotmasked_edges, flatnotmasked_contiguous, notmasked_edges
    clump_masked, clump_unmasked

    Notes
    -----
    Only accepts 2-D arrays at most.

    Examples
    --------
    >>> import numpy as np
    >>> a = np.arange(12).reshape((3, 4))
    >>> mask = np.zeros_like(a)
    >>> mask[1:, :-1] = 1; mask[0, 1] = 1; mask[-1, 0] = 0
    >>> ma = np.ma.array(a, mask=mask)
    >>> ma
    masked_array(
      data=[[0, --, 2, 3],
            [--, --, --, 7],
            [8, --, --, 11]],
      mask=[[False,  True, False, False],
            [ True,  True,  True, False],
            [False,  True,  True, False]],
      fill_value=999999)
    >>> np.array(ma[~ma.mask])
    array([ 0,  2,  3,  7, 8, 11])

    >>> np.ma.notmasked_contiguous(ma)
    [slice(0, 1, None), slice(2, 4, None), slice(7, 9, None), slice(11, 12, None)]

    >>> np.ma.notmasked_contiguous(ma, axis=0)
    [[slice(0, 1, None), slice(2, 3, None)], [], [slice(0, 1, None)], [slice(0, 3, None)]]

    >>> np.ma.notmasked_contiguous(ma, axis=1)
    [[slice(0, 1, None), slice(2, 4, None)], [slice(3, 4, None)], [slice(0, 1, None), slice(3, 4, None)]]

    """
    a = asarray(a)
    nd = a.ndim
    if nd > 2:
        raise NotImplementedError("Currently limited to at most 2D array.")
    if axis is None or nd == 1:
        return flatnotmasked_contiguous(a)
    #
    result = []
    #
    other = (axis + 1) % 2
    idx = [0, 0]
    idx[axis] = slice(None, None)
    #
    for i in range(a.shape[other]):
        idx[other] = i
        result.append(flatnotmasked_contiguous(a[tuple(idx)]))
    return result


def _ezclump(mask):
    """
    Finds the clumps (groups of data with the same values) for a 1D bool array.

    Returns a series of slices.
    """
    if mask.ndim > 1:
        mask = mask.ravel()
    idx = (mask[1:] ^ mask[:-1]).nonzero()
    idx = idx[0] + 1

    if mask[0]:
        if len(idx) == 0:
            return [slice(0, mask.size)]

        r = [slice(0, idx[0])]
        r.extend((slice(left, right)
                  for left, right in zip(idx[1:-1:2], idx[2::2])))
    else:
        if len(idx) == 0:
            return []

        r = [slice(left, right) for left, right in zip(idx[:-1:2], idx[1::2])]

    if mask[-1]:
        r.append(slice(idx[-1], mask.size))
    return r


def clump_unmasked(a):
    """
    Return list of slices corresponding to the unmasked clumps of a 1-D array.
    (A "clump" is defined as a contiguous region of the array).

    Parameters
    ----------
    a : ndarray
        A one-dimensional masked array.

    Returns
    -------
    slices : list of slice
        The list of slices, one for each continuous region of unmasked
        elements in `a`.

    See Also
    --------
    flatnotmasked_edges, flatnotmasked_contiguous, notmasked_edges
    notmasked_contiguous, clump_masked

    Examples
    --------
    >>> import numpy as np
    >>> a = np.ma.masked_array(np.arange(10))
    >>> a[[0, 1, 2, 6, 8, 9]] = np.ma.masked
    >>> np.ma.clump_unmasked(a)
    [slice(3, 6, None), slice(7, 8, None)]

    """
    mask = getattr(a, '_mask', nomask)
    if mask is nomask:
        return [slice(0, a.size)]
    return _ezclump(~mask)


def clump_masked(a):
    """
    Returns a list of slices corresponding to the masked clumps of a 1-D array.
    (A "clump" is defined as a contiguous region of the array).

    Parameters
    ----------
    a : ndarray
        A one-dimensional masked array.

    Returns
    -------
    slices : list of slice
        The list of slices, one for each continuous region of masked elements
        in `a`.

    See Also
    --------
    flatnotmasked_edges, flatnotmasked_contiguous, notmasked_edges
    notmasked_contiguous, clump_unmasked

    Examples
    --------
    >>> import numpy as np
    >>> a = np.ma.masked_array(np.arange(10))
    >>> a[[0, 1, 2, 6, 8, 9]] = np.ma.masked
    >>> np.ma.clump_masked(a)
    [slice(0, 3, None), slice(6, 7, None), slice(8, 10, None)]

    """
    mask = ma.getmask(a)
    if mask is nomask:
        return []
    return _ezclump(mask)


###############################################################################
#                              Polynomial fit                                 #
###############################################################################


def vander(x, n=None):
    """
    Masked values in the input array result in rows of zeros.

    """
    _vander = np.vander(x, n)
    m = getmask(x)
    if m is not nomask:
        _vander[m] = 0
    return _vander

vander.__doc__ = ma.doc_note(np.vander.__doc__, vander.__doc__)


def polyfit(x, y, deg, rcond=None, full=False, w=None, cov=False):
    """
    Any masked values in x is propagated in y, and vice-versa.

    """
    x = asarray(x)
    y = asarray(y)

    m = getmask(x)
    if y.ndim == 1:
        m = mask_or(m, getmask(y))
    elif y.ndim == 2:
        my = getmask(mask_rows(y))
        if my is not nomask:
            m = mask_or(m, my[:, 0])
    else:
        raise TypeError("Expected a 1D or 2D array for y!")

    if w is not None:
        w = asarray(w)
        if w.ndim != 1:
            raise TypeError("expected a 1-d array for weights")
        if w.shape[0] != y.shape[0]:
            raise TypeError("expected w and y to have the same length")
        m = mask_or(m, getmask(w))

    if m is not nomask:
        not_m = ~m
        if w is not None:
            w = w[not_m]
        return np.polyfit(x[not_m], y[not_m], deg, rcond, full, w, cov)
    else:
        return np.polyfit(x, y, deg, rcond, full, w, cov)

polyfit.__doc__ = ma.doc_note(np.polyfit.__doc__, polyfit.__doc__)
```
