## Supplementary software v0.2.1 for "Virtual control arms for paediatric myopia trials: external validation of axial-elongation models": extras.pyi

```
from _typeshed import Incomplete

import numpy as np
from numpy.lib._function_base_impl import average
from numpy.lib._index_tricks_impl import AxisConcatenator

from .core import MaskedArray, dot

__all__ = [
    "apply_along_axis",
    "apply_over_axes",
    "atleast_1d",
    "atleast_2d",
    "atleast_3d",
    "average",
    "clump_masked",
    "clump_unmasked",
    "column_stack",
    "compress_cols",
    "compress_nd",
    "compress_rowcols",
    "compress_rows",
    "corrcoef",
    "count_masked",
    "cov",
    "diagflat",
    "dot",
    "dstack",
    "ediff1d",
    "flatnotmasked_contiguous",
    "flatnotmasked_edges",
    "hsplit",
    "hstack",
    "in1d",
    "intersect1d",
    "isin",
    "mask_cols",
    "mask_rowcols",
    "mask_rows",
    "masked_all",
    "masked_all_like",
    "median",
    "mr_",
    "ndenumerate",
    "notmasked_contiguous",
    "notmasked_edges",
    "polyfit",
    "row_stack",
    "setdiff1d",
    "setxor1d",
    "stack",
    "union1d",
    "unique",
    "vander",
    "vstack",
]

def count_masked(arr, axis=...): ...
def masked_all(shape, dtype = ...): ...
def masked_all_like(arr): ...

class _fromnxfunction:
    __name__: Incomplete
    __doc__: Incomplete
    def __init__(self, funcname) -> None: ...
    def getdoc(self): ...
    def __call__(self, *args, **params): ...

class _fromnxfunction_single(_fromnxfunction):
    def __call__(self, x, *args, **params): ...

class _fromnxfunction_seq(_fromnxfunction):
    def __call__(self, x, *args, **params): ...

class _fromnxfunction_allargs(_fromnxfunction):
    def __call__(self, *args, **params): ...

atleast_1d: _fromnxfunction_allargs
atleast_2d: _fromnxfunction_allargs
atleast_3d: _fromnxfunction_allargs

vstack: _fromnxfunction_seq
row_stack: _fromnxfunction_seq
hstack: _fromnxfunction_seq
column_stack: _fromnxfunction_seq
dstack: _fromnxfunction_seq
stack: _fromnxfunction_seq

hsplit: _fromnxfunction_single
diagflat: _fromnxfunction_single

def apply_along_axis(func1d, axis, arr, *args, **kwargs): ...
def apply_over_axes(func, a, axes): ...
def median(a, axis=..., out=..., overwrite_input=..., keepdims=...): ...
def compress_nd(x, axis=...): ...
def compress_rowcols(x, axis=...): ...
def compress_rows(a): ...
def compress_cols(a): ...
def mask_rows(a, axis = ...): ...
def mask_cols(a, axis = ...): ...
def ediff1d(arr, to_end=..., to_begin=...): ...
def unique(ar1, return_index=..., return_inverse=...): ...
def intersect1d(ar1, ar2, assume_unique=...): ...
def setxor1d(ar1, ar2, assume_unique=...): ...
def in1d(ar1, ar2, assume_unique=..., invert=...): ...
def isin(element, test_elements, assume_unique=..., invert=...): ...
def union1d(ar1, ar2): ...
def setdiff1d(ar1, ar2, assume_unique=...): ...
def cov(x, y=..., rowvar=..., bias=..., allow_masked=..., ddof=...): ...
def corrcoef(x, y=..., rowvar=..., bias = ..., allow_masked=..., ddof = ...): ...

class MAxisConcatenator(AxisConcatenator):
    @staticmethod
    def concatenate(arrays: Incomplete, axis: int = 0) -> Incomplete: ...  # type: ignore[override]  # pyright: ignore[reportIncompatibleMethodOverride]
    @classmethod
    def makemat(cls, arr: Incomplete) -> Incomplete: ...  # type: ignore[override]  # pyright: ignore[reportIncompatibleVariableOverride]

class mr_class(MAxisConcatenator):
    def __init__(self) -> None: ...

mr_: mr_class

def ndenumerate(a, compressed=...): ...
def flatnotmasked_edges(a): ...
def notmasked_edges(a, axis=...): ...
def flatnotmasked_contiguous(a): ...
def notmasked_contiguous(a, axis=...): ...
def clump_unmasked(a): ...
def clump_masked(a): ...
def vander(x, n=...): ...
def polyfit(x, y, deg, rcond=..., full=..., w=..., cov=...): ...

#
def mask_rowcols(a: Incomplete, axis: Incomplete | None = None) -> MaskedArray[Incomplete, np.dtype[Incomplete]]: ...
```
