## Supplementary software v0.2.1 for "Virtual control arms for paediatric myopia trials: external validation of axial-elongation models": mrecords.py

```
""":mod:`numpy.ma..mrecords`

Defines the equivalent of :class:`numpy.recarrays` for masked arrays,
where fields can be accessed as attributes.
Note that :class:`numpy.ma.MaskedArray` already supports structured datatypes
and the masking of individual fields.

.. moduleauthor:: Pierre Gerard-Marchant

"""
#  We should make sure that no field is called '_mask','mask','_fieldmask',
#  or whatever restricted keywords.  An idea would be to no bother in the
#  first place, and then rename the invalid fields with a trailing
#  underscore. Maybe we could just overload the parser function ?

import warnings

import numpy as np
import numpy.ma as ma


_byteorderconv = np._core.records._byteorderconv


_check_fill_value = ma.core._check_fill_value


__all__ = [
    'MaskedRecords', 'mrecarray', 'fromarrays', 'fromrecords',
    'fromtextfile', 'addfield',
]

reserved_fields = ['_data', '_mask', '_fieldmask', 'dtype']


def _checknames(descr, names=None):
    """
    Checks that field names ``descr`` are not reserved keywords.

    If this is the case, a default 'f%i' is substituted.  If the argument
    `names` is not None, updates the field names to valid names.

    """
    ndescr = len(descr)
    default_names = ['f%i' % i for i in range(ndescr)]
    if names is None:
        new_names = default_names
    else:
        if isinstance(names, (tuple, list)):
            new_names = names
        elif isinstance(names, str):
            new_names = names.split(',')
        else:
            raise NameError(f'illegal input names {names!r}')
        nnames = len(new_names)
        if nnames < ndescr:
            new_names += default_names[nnames:]
    ndescr = []
    for (n, d, t) in zip(new_names, default_names, descr.descr):
        if n in reserved_fields:
            if t[0] in reserved_fields:
                ndescr.append((d, t[1]))
            else:
                ndescr.append(t)
        else:
            ndescr.append((n, t[1]))
    return np.dtype(ndescr)


def _get_fieldmask(self):
    mdescr = [(n, '|b1') for n in self.dtype.names]
    fdmask = np.empty(self.shape, dtype=mdescr)
    fdmask.flat = tuple([False] * len(mdescr))
    return fdmask


class MaskedRecords(ma.MaskedArray):
    """

    Attributes
    ----------
    _data : recarray
        Underlying data, as a record array.
    _mask : boolean array
        Mask of the records. A record is masked when all its fields are
        masked.
    _fieldmask : boolean recarray
        Record array of booleans, setting the mask of each individual field
        of each record.
    _fill_value : record
        Filling values for each field.

    """

    def __new__(cls, shape, dtype=None, buf=None, offset=0, strides=None,
                formats=None, names=None, titles=None,
                byteorder=None, aligned=False,
                mask=ma.nomask, hard_mask=False, fill_value=None, keep_mask=True,
                copy=False,
                **options):

        self = np.recarray.__new__(cls, shape, dtype=dtype, buf=buf, offset=offset,
                                   strides=strides, formats=formats, names=names,
                                   titles=titles, byteorder=byteorder,
                                   aligned=aligned,)

        mdtype = ma.make_mask_descr(self.dtype)
        if mask is ma.nomask or not np.size(mask):
            if not keep_mask:
                self._mask = tuple([False] * len(mdtype))
        else:
            mask = np.array(mask, copy=copy)
            if mask.shape != self.shape:
                (nd, nm) = (self.size, mask.size)
                if nm == 1:
                    mask = np.resize(mask, self.shape)
                elif nm == nd:
                    mask = np.reshape(mask, self.shape)
                else:
                    msg = "Mask and data not compatible: data size is %i, " + \
                          "mask size is %i."
                    raise ma.MAError(msg % (nd, nm))
            if not keep_mask:
                self.__setmask__(mask)
                self._sharedmask = True
            else:
                if mask.dtype == mdtype:
                    _mask = mask
                else:
                    _mask = np.array([tuple([m] * len(mdtype)) for m in mask],
                                     dtype=mdtype)
                self._mask = _mask
        return self

    def __array_finalize__(self, obj):
        # Make sure we have a _fieldmask by default
        _mask = getattr(obj, '_mask', None)
        if _mask is None:
            objmask = getattr(obj, '_mask', ma.nomask)
            _dtype = np.ndarray.__getattribute__(self, 'dtype')
            if objmask is ma.nomask:
                _mask = ma.make_mask_none(self.shape, dtype=_dtype)
            else:
                mdescr = ma.make_mask_descr(_dtype)
                _mask = np.array([tuple([m] * len(mdescr)) for m in objmask],
                               dtype=mdescr).view(np.recarray)
        # Update some of the attributes
        _dict = self.__dict__
        _dict.update(_mask=_mask)
        self._update_from(obj)
        if _dict['_baseclass'] == np.ndarray:
            _dict['_baseclass'] = np.recarray
        return

    @property
    def _data(self):
        """
        Returns the data as a recarray.

        """
        return np.ndarray.view(self, np.recarray)

    @property
    def _fieldmask(self):
        """
        Alias to mask.

        """
        return self._mask

    def __len__(self):
        """
        Returns the length

        """
        # We have more than one record
        if self.ndim:
            return len(self._data)
        # We have only one record: return the nb of fields
        return len(self.dtype)

    def __getattribute__(self, attr):
        try:
            return object.__getattribute__(self, attr)
        except AttributeError:
            # attr must be a fieldname
            pass
        fielddict = np.ndarray.__getattribute__(self, 'dtype').fields
        try:
            res = fielddict[attr][:2]
        except (TypeError, KeyError) as e:
            raise AttributeError(
                f'record array has no attribute {attr}') from e
        # So far, so good
        _localdict = np.ndarray.__getattribute__(self, '__dict__')
        _data = np.ndarray.view(self, _localdict['_baseclass'])
        obj = _data.getfield(*res)
        if obj.dtype.names is not None:
            raise NotImplementedError("MaskedRecords is currently limited to"
                                      "simple records.")
        # Get some special attributes
        # Reset the object's mask
        hasmasked = False
        _mask = _localdict.get('_mask', None)
        if _mask is not None:
            try:
                _mask = _mask[attr]
            except IndexError:
                # Couldn't find a mask: use the default (nomask)
                pass
            tp_len = len(_mask.dtype)
            hasmasked = _mask.view((bool, ((tp_len,) if tp_len else ()))).any()
        if (obj.shape or hasmasked):
            obj = obj.view(ma.MaskedArray)
            obj._baseclass = np.ndarray
            obj._isfield = True
            obj._mask = _mask
            # Reset the field values
            _fill_value = _localdict.get('_fill_value', None)
            if _fill_value is not None:
                try:
                    obj._fill_value = _fill_value[attr]
                except ValueError:
                    obj._fill_value = None
        else:
            obj = obj.item()
        return obj

    def __setattr__(self, attr, val):
        """
        Sets the attribute attr to the value val.

        """
        # Should we call __setmask__ first ?
        if attr in ['mask', 'fieldmask']:
            self.__setmask__(val)
            return
        # Create a shortcut (so that we don't have to call getattr all the time)
        _localdict = object.__getattribute__(self, '__dict__')
        # Check whether we're creating a new field
        newattr = attr not in _localdict
        try:
            # Is attr a generic attribute ?
            ret = object.__setattr__(self, attr, val)
        except Exception:
            # Not a generic attribute: exit if it's not a valid field
            fielddict = np.ndarray.__getattribute__(self, 'dtype').fields or {}
            optinfo = np.ndarray.__getattribute__(self, '_optinfo') or {}
            if not (attr in fielddict or attr in optinfo):
                raise
        else:
            # Get the list of names
            fielddict = np.ndarray.__getattribute__(self, 'dtype').fields or {}
            # Check the attribute
            if attr not in fielddict:
                return ret
            if newattr:
                # We just added this one or this setattr worked on an
                # internal attribute.
                try:
                    object.__delattr__(self, attr)
                except Exception:
                    return ret
        # Let's try to set the field
        try:
            res = fielddict[attr][:2]
        except (TypeError, KeyError) as e:
            raise AttributeError(
                f'record array has no attribute {attr}') from e

        if val is ma.masked:
            _fill_value = _localdict['_fill_value']
            if _fill_value is not None:
                dval = _localdict['_fill_value'][attr]
            else:
                dval = val
            mval = True
        else:
            dval = ma.filled(val)
            mval = ma.getmaskarray(val)
        obj = np.ndarray.__getattribute__(self, '_data').setfield(dval, *res)
        _localdict['_mask'].__setitem__(attr, mval)
        return obj

    def __getitem__(self, indx):
        """
        Returns all the fields sharing the same fieldname base.

        The fieldname base is either `_data` or `_mask`.

        """
        _localdict = self.__dict__
        _mask = np.ndarray.__getattribute__(self, '_mask')
        _data = np.ndarray.view(self, _localdict['_baseclass'])
        # We want a field
        if isinstance(indx, str):
            # Make sure _sharedmask is True to propagate back to _fieldmask
            # Don't use _set_mask, there are some copies being made that
            # break propagation Don't force the mask to nomask, that wreaks
            # easy masking
            obj = _data[indx].view(ma.MaskedArray)
            obj._mask = _mask[indx]
            obj._sharedmask = True
            fval = _localdict['_fill_value']
            if fval is not None:
                obj._fill_value = fval[indx]
            # Force to masked if the mask is True
            if not obj.ndim and obj._mask:
                return ma.masked
            return obj
        # We want some elements.
        # First, the data.
        obj = np.asarray(_data[indx]).view(mrecarray)
        obj._mask = np.asarray(_mask[indx]).view(np.recarray)
        return obj

    def __setitem__(self, indx, value):
        """
        Sets the given record to value.

        """
        ma.MaskedArray.__setitem__(self, indx, value)
        if isinstance(indx, str):
            self._mask[indx] = ma.getmaskarray(value)

    def __str__(self):
        """
        Calculates the string representation.

        """
        if self.size > 1:
            mstr = [f"({','.join([str(i) for i in s])})"
                    for s in zip(*[getattr(self, f) for f in self.dtype.names])]
            return f"[{', '.join(mstr)}]"
        else:
            mstr = [f"{','.join([str(i) for i in s])}"
                    for s in zip([getattr(self, f) for f in self.dtype.names])]
            return f"({', '.join(mstr)})"

    def __repr__(self):
        """
        Calculates the repr representation.

        """
        _names = self.dtype.names
        fmt = "%%%is : %%s" % (max([len(n) for n in _names]) + 4,)
        reprstr = [fmt % (f, getattr(self, f)) for f in self.dtype.names]
        reprstr.insert(0, 'masked_records(')
        reprstr.extend([fmt % ('    fill_value', self.fill_value),
                        '              )'])
        return str("\n".join(reprstr))

    def view(self, dtype=None, type=None):
        """
        Returns a view of the mrecarray.

        """
        # OK, basic copy-paste from MaskedArray.view.
        if dtype is None:
            if type is None:
                output = np.ndarray.view(self)
            else:
                output = np.ndarray.view(self, type)
        # Here again.
        elif type is None:
            try:
                if issubclass(dtype, np.ndarray):
                    output = np.ndarray.view(self, dtype)
                else:
                    output = np.ndarray.view(self, dtype)
            # OK, there's the change
            except TypeError:
                dtype = np.dtype(dtype)
                # we need to revert to MaskedArray, but keeping the possibility
                # of subclasses (eg, TimeSeriesRecords), so we'll force a type
                # set to the first parent
                if dtype.fields is None:
                    basetype = self.__class__.__bases__[0]
                    output = self.__array__().view(dtype, basetype)
                    output._update_from(self)
                else:
                    output = np.ndarray.view(self, dtype)
                output._fill_value = None
        else:
            output = np.ndarray.view(self, dtype, type)
        # Update the mask, just like in MaskedArray.view
        if (getattr(output, '_mask', ma.nomask) is not ma.nomask):
            mdtype = ma.make_mask_descr(output.dtype)
            output._mask = self._mask.view(mdtype, np.ndarray)
            output._mask.shape = output.shape
        return output

    def harden_mask(self):
        """
        Forces the mask to hard.

        """
        self._hardmask = True

    def soften_mask(self):
        """
        Forces the mask to soft

        """
        self._hardmask = False

    def copy(self):
        """
        Returns a copy of the masked record.

        """
        copied = self._data.copy().view(type(self))
        copied._mask = self._mask.copy()
        return copied

    def tolist(self, fill_value=None):
        """
        Return the data portion of the array as a list.

        Data items are converted to the nearest compatible Python type.
        Masked values are converted to fill_value. If fill_value is None,
        the corresponding entries in the output list will be ``None``.

        """
        if fill_value is not None:
            return self.filled(fill_value).tolist()
        result = np.array(self.filled().tolist(), dtype=object)
        mask = np.array(self._mask.tolist())
        result[mask] = None
        return result.tolist()

    def __getstate__(self):
        """Return the internal state of the masked array.

        This is for pickling.

        """
        state = (1,
                 self.shape,
                 self.dtype,
                 self.flags.fnc,
                 self._data.tobytes(),
                 self._mask.tobytes(),
                 self._fill_value,
                 )
        return state

    def __setstate__(self, state):
        """
        Restore the internal state of the masked array.

        This is for pickling.  ``state`` is typically the output of the
        ``__getstate__`` output, and is a 5-tuple:

        - class name
        - a tuple giving the shape of the data
        - a typecode for the data
        - a binary string for the data
        - a binary string for the mask.

        """
        (ver, shp, typ, isf, raw, msk, flv) = state
        np.ndarray.__setstate__(self, (shp, typ, isf, raw))
        mdtype = np.dtype([(k, np.bool) for (k, _) in self.dtype.descr])
        self.__dict__['_mask'].__setstate__((shp, mdtype, isf, msk))
        self.fill_value = flv

    def __reduce__(self):
        """
        Return a 3-tuple for pickling a MaskedArray.

        """
        return (_mrreconstruct,
                (self.__class__, self._baseclass, (0,), 'b',),
                self.__getstate__())


def _mrreconstruct(subtype, baseclass, baseshape, basetype,):
    """
    Build a new MaskedArray from the information stored in a pickle.

    """
    _data = np.ndarray.__new__(baseclass, baseshape, basetype).view(subtype)
    _mask = np.ndarray.__new__(np.ndarray, baseshape, 'b1')
    return subtype.__new__(subtype, _data, mask=_mask, dtype=basetype,)

mrecarray = MaskedRecords


###############################################################################
#                             Constructors                                    #
###############################################################################


def fromarrays(arraylist, dtype=None, shape=None, formats=None,
               names=None, titles=None, aligned=False, byteorder=None,
               fill_value=None):
    """
    Creates a mrecarray from a (flat) list of masked arrays.

    Parameters
    ----------
    arraylist : sequence
        A list of (masked) arrays. Each element of the sequence is first converted
        to a masked array if needed. If a 2D array is passed as argument, it is
        processed line by line
    dtype : {None, dtype}, optional
        Data type descriptor.
    shape : {None, integer}, optional
        Number of records. If None, shape is defined from the shape of the
        first array in the list.
    formats : {None, sequence}, optional
        Sequence of formats for each individual field. If None, the formats will
        be autodetected by inspecting the fields and selecting the highest dtype
        possible.
    names : {None, sequence}, optional
        Sequence of the names of each field.
    fill_value : {None, sequence}, optional
        Sequence of data to be used as filling values.

    Notes
    -----
    Lists of tuples should be preferred over lists of lists for faster processing.

    """
    datalist = [ma.getdata(x) for x in arraylist]
    masklist = [np.atleast_1d(ma.getmaskarray(x)) for x in arraylist]
    _array = np.rec.fromarrays(datalist,
                               dtype=dtype, shape=shape, formats=formats,
                               names=names, titles=titles, aligned=aligned,
                               byteorder=byteorder).view(mrecarray)
    _array._mask.flat = list(zip(*masklist))
    if fill_value is not None:
        _array.fill_value = fill_value
    return _array


def fromrecords(reclist, dtype=None, shape=None, formats=None, names=None,
                titles=None, aligned=False, byteorder=None,
                fill_value=None, mask=ma.nomask):
    """
    Creates a MaskedRecords from a list of records.

    Parameters
    ----------
    reclist : sequence
        A list of records. Each element of the sequence is first converted
        to a masked array if needed. If a 2D array is passed as argument, it is
        processed line by line
    dtype : {None, dtype}, optional
        Data type descriptor.
    shape : {None,int}, optional
        Number of records. If None, ``shape`` is defined from the shape of the
        first array in the list.
    formats : {None, sequence}, optional
        Sequence of formats for each individual field. If None, the formats will
        be autodetected by inspecting the fields and selecting the highest dtype
        possible.
    names : {None, sequence}, optional
        Sequence of the names of each field.
    fill_value : {None, sequence}, optional
        Sequence of data to be used as filling values.
    mask : {nomask, sequence}, optional.
        External mask to apply on the data.

    Notes
    -----
    Lists of tuples should be preferred over lists of lists for faster processing.

    """
    # Grab the initial _fieldmask, if needed:
    _mask = getattr(reclist, '_mask', None)
    # Get the list of records.
    if isinstance(reclist, np.ndarray):
        # Make sure we don't have some hidden mask
        if isinstance(reclist, ma.MaskedArray):
            reclist = reclist.filled().view(np.ndarray)
        # Grab the initial dtype, just in case
        if dtype is None:
            dtype = reclist.dtype
        reclist = reclist.tolist()
    mrec = np.rec.fromrecords(reclist, dtype=dtype, shape=shape, formats=formats,
                          names=names, titles=titles,
                          aligned=aligned, byteorder=byteorder).view(mrecarray)
    # Set the fill_value if needed
    if fill_value is not None:
        mrec.fill_value = fill_value
    # Now, let's deal w/ the mask
    if mask is not ma.nomask:
        mask = np.asarray(mask)
        maskrecordlength = len(mask.dtype)
        if maskrecordlength:
            mrec._mask.flat = mask
        elif mask.ndim == 2:
            mrec._mask.flat = [tuple(m) for m in mask]
        else:
            mrec.__setmask__(mask)
    if _mask is not None:
        mrec._mask[:] = _mask
    return mrec


def _guessvartypes(arr):
    """
    Tries to guess the dtypes of the str_ ndarray `arr`.

    Guesses by testing element-wise conversion. Returns a list of dtypes.
    The array is first converted to ndarray. If the array is 2D, the test
    is performed on the first line. An exception is raised if the file is
    3D or more.

    """
    vartypes = []
    arr = np.asarray(arr)
    if arr.ndim == 2:
        arr = arr[0]
    elif arr.ndim > 2:
        raise ValueError("The array should be 2D at most!")
    # Start the conversion loop.
    for f in arr:
        try:
            int(f)
        except (ValueError, TypeError):
            try:
                float(f)
            except (ValueError, TypeError):
                try:
                    complex(f)
                except (ValueError, TypeError):
                    vartypes.append(arr.dtype)
                else:
                    vartypes.append(np.dtype(complex))
            else:
                vartypes.append(np.dtype(float))
        else:
            vartypes.append(np.dtype(int))
    return vartypes


def openfile(fname):
    """
    Opens the file handle of file `fname`.

    """
    # A file handle
    if hasattr(fname, 'readline'):
        return fname
    # Try to open the file and guess its type
    try:
        f = open(fname)
    except FileNotFoundError as e:
        raise FileNotFoundError(f"No such file: '{fname}'") from e
    if f.readline()[:2] != "\\x":
        f.seek(0, 0)
        return f
    f.close()
    raise NotImplementedError("Wow, binary file")


def fromtextfile(fname, delimiter=None, commentchar='#', missingchar='',
                 varnames=None, vartypes=None,
                 *, delimitor=np._NoValue):  # backwards compatibility
    """
    Creates a mrecarray from data stored in the file `filename`.

    Parameters
    ----------
    fname : {file name/handle}
        Handle of an opened file.
    delimiter : {None, string}, optional
        Alphanumeric character used to separate columns in the file.
        If None, any (group of) white spacestring(s) will be used.
    commentchar : {'#', string}, optional
        Alphanumeric character used to mark the start of a comment.
    missingchar : {'', string}, optional
        String indicating missing data, and used to create the masks.
    varnames : {None, sequence}, optional
        Sequence of the variable names. If None, a list will be created from
        the first non empty line of the file.
    vartypes : {None, sequence}, optional
        Sequence of the variables dtypes. If None, it will be estimated from
        the first non-commented line.


    Ultra simple: the varnames are in the header, one line"""
    if delimitor is not np._NoValue:
        if delimiter is not None:
            raise TypeError("fromtextfile() got multiple values for argument "
                            "'delimiter'")
        # NumPy 1.22.0, 2021-09-23
        warnings.warn("The 'delimitor' keyword argument of "
                      "numpy.ma.mrecords.fromtextfile() is deprecated "
                      "since NumPy 1.22.0, use 'delimiter' instead.",
                      DeprecationWarning, stacklevel=2)
        delimiter = delimitor

    # Try to open the file.
    ftext = openfile(fname)

    # Get the first non-empty line as the varnames
    while True:
        line = ftext.readline()
        firstline = line[:line.find(commentchar)].strip()
        _varnames = firstline.split(delimiter)
        if len(_varnames) > 1:
            break
    if varnames is None:
        varnames = _varnames

    # Get the data.
    _variables = ma.masked_array([line.strip().split(delimiter) for line in ftext
                                 if line[0] != commentchar and len(line) > 1])
    (_, nfields) = _variables.shape
    ftext.close()

    # Try to guess the dtype.
    if vartypes is None:
        vartypes = _guessvartypes(_variables[0])
    else:
        vartypes = [np.dtype(v) for v in vartypes]
        if len(vartypes) != nfields:
            msg = "Attempting to %i dtypes for %i fields!"
            msg += " Reverting to default."
            warnings.warn(msg % (len(vartypes), nfields), stacklevel=2)
            vartypes = _guessvartypes(_variables[0])

    # Construct the descriptor.
    mdescr = list(zip(varnames, vartypes))
    mfillv = [ma.default_fill_value(f) for f in vartypes]

    # Get the data and the mask.
    # We just need a list of masked_arrays. It's easier to create it like that:
    _mask = (_variables.T == missingchar)
    _datalist = [ma.masked_array(a, mask=m, dtype=t, fill_value=f)
                 for (a, m, t, f) in zip(_variables.T, _mask, vartypes, mfillv)]

    return fromarrays(_datalist, dtype=mdescr)


def addfield(mrecord, newfield, newfieldname=None):
    """Adds a new field to the masked record array

    Uses `newfield` as data and `newfieldname` as name. If `newfieldname`
    is None, the new field name is set to 'fi', where `i` is the number of
    existing fields.

    """
    _data = mrecord._data
    _mask = mrecord._mask
    if newfieldname is None or newfieldname in reserved_fields:
        newfieldname = 'f%i' % len(_data.dtype)
    newfield = ma.array(newfield)
    # Get the new data.
    # Create a new empty recarray
    newdtype = np.dtype(_data.dtype.descr + [(newfieldname, newfield.dtype)])
    newdata = np.recarray(_data.shape, newdtype)
    # Add the existing field
    [newdata.setfield(_data.getfield(*f), *f)
     for f in _data.dtype.fields.values()]
    # Add the new field
    newdata.setfield(newfield._data, *newdata.dtype.fields[newfieldname])
    newdata = newdata.view(MaskedRecords)
    # Get the new mask
    # Create a new empty recarray
    newmdtype = np.dtype([(n, np.bool) for n in newdtype.names])
    newmask = np.recarray(_data.shape, newmdtype)
    # Add the old masks
    [newmask.setfield(_mask.getfield(*f), *f)
     for f in _mask.dtype.fields.values()]
    # Add the mask of the new field
    newmask.setfield(ma.getmaskarray(newfield),
                     *newmask.dtype.fields[newfieldname])
    newdata._mask = newmask
    return newdata
```
