## Supplementary software v0.2.1 for "Virtual control arms for paediatric myopia trials: external validation of axial-elongation models": mrecords.pyi

```
from typing import Any, TypeVar

from numpy import dtype
from . import MaskedArray

__all__ = [
    "MaskedRecords",
    "mrecarray",
    "fromarrays",
    "fromrecords",
    "fromtextfile",
    "addfield",
]

_ShapeType_co = TypeVar("_ShapeType_co", covariant=True, bound=tuple[int, ...])
_DType_co = TypeVar("_DType_co", bound=dtype[Any], covariant=True)

class MaskedRecords(MaskedArray[_ShapeType_co, _DType_co]):
    def __new__(
        cls,
        shape,
        dtype=...,
        buf=...,
        offset=...,
        strides=...,
        formats=...,
        names=...,
        titles=...,
        byteorder=...,
        aligned=...,
        mask=...,
        hard_mask=...,
        fill_value=...,
        keep_mask=...,
        copy=...,
        **options,
    ): ...
    _mask: Any
    _fill_value: Any
    @property
    def _data(self): ...
    @property
    def _fieldmask(self): ...
    def __array_finalize__(self, obj): ...
    def __len__(self): ...
    def __getattribute__(self, attr): ...
    def __setattr__(self, attr, val): ...
    def __getitem__(self, indx): ...
    def __setitem__(self, indx, value): ...
    def view(self, dtype=..., type=...): ...
    def harden_mask(self): ...
    def soften_mask(self): ...
    def copy(self): ...
    def tolist(self, fill_value=...): ...
    def __reduce__(self): ...

mrecarray = MaskedRecords

def fromarrays(
    arraylist,
    dtype=...,
    shape=...,
    formats=...,
    names=...,
    titles=...,
    aligned=...,
    byteorder=...,
    fill_value=...,
): ...

def fromrecords(
    reclist,
    dtype=...,
    shape=...,
    formats=...,
    names=...,
    titles=...,
    aligned=...,
    byteorder=...,
    fill_value=...,
    mask=...,
): ...

def fromtextfile(
    fname,
    delimiter=...,
    commentchar=...,
    missingchar=...,
    varnames=...,
    vartypes=...,
    # NOTE: deprecated: NumPy 1.22.0, 2021-09-23
    # delimitor=...,
): ...

def addfield(mrecord, newfield, newfieldname=...): ...
```
