## Supplementary software v0.2.1 for "Virtual control arms for paediatric myopia trials: external validation of axial-elongation models": README.rst

```
==================================
A guide to masked arrays in NumPy
==================================

.. Contents::

See http://www.scipy.org/scipy/numpy/wiki/MaskedArray (dead link)
for updates of this document.


History
-------

As a regular user of MaskedArray, I (Pierre G.F. Gerard-Marchant) became
increasingly frustrated with the subclassing of masked arrays (even if
I can only blame my inexperience). I needed to develop a class of arrays
that could store some additional information along with numerical values,
while keeping the possibility for missing data (picture storing a series
of dates along with measurements, what would later become the `TimeSeries
Scikit <http://projects.scipy.org/scipy/scikits/wiki/TimeSeries>`__
(dead link).

I started to implement such a class, but then quickly realized that
any additional information disappeared when processing these subarrays
(for example, adding a constant value to a subarray would erase its
dates). I ended up writing the equivalent of *numpy.core.ma* for my
particular class, ufuncs included. Everything went fine until I needed to
subclass my new class, when more problems showed up: some attributes of
the new subclass were lost during processing. I identified the culprit as
MaskedArray, which returns masked ndarrays when I expected masked
arrays of my class. I was preparing myself to rewrite *numpy.core.ma*
when I forced myself to learn how to subclass ndarrays. As I became more
familiar with the *__new__* and *__array_finalize__* methods,
I started to wonder why masked arrays were objects, and not ndarrays,
and whether it wouldn't be more convenient for subclassing if they did
behave like regular ndarrays.

The new *maskedarray* is what I eventually come up with. The
main differences with the initial *numpy.core.ma* package are
that MaskedArray is now a subclass of *ndarray* and that the
*_data* section can now be any subclass of *ndarray*. Apart from a
couple of issues listed below, the behavior of the new MaskedArray
class reproduces the old one. Initially the *maskedarray*
implementation was marginally slower than *numpy.ma* in some areas,
but work is underway to speed it up; the expectation is that it can be
made substantially faster than the present *numpy.ma*.


Note that if the subclass has some special methods and
attributes, they are not propagated to the masked version:
this would require a modification of the *__getattribute__*
method (first trying *ndarray.__getattribute__*, then trying
*self._data.__getattribute__* if an exception is raised in the first
place), which really slows things down.

Main differences
----------------

 * The *_data* part of the masked array can be any subclass of ndarray (but not recarray, cf below).
 * *fill_value* is now a property, not a function.
 * in the majority of cases, the mask is forced to *nomask* when no value is actually masked. A notable exception is when a masked array (with no masked values) has just been unpickled.
 * I got rid of the *share_mask* flag, I never understood its purpose.
 * *put*, *putmask* and *take* now mimic the ndarray methods, to avoid unpleasant surprises. Moreover, *put* and *putmask* both update the mask when needed.  * if *a* is a masked array, *bool(a)* raises a *ValueError*, as it does with ndarrays.
 * in the same way, the comparison of two masked arrays is a masked array, not a boolean
 * *filled(a)* returns an array of the same subclass as *a._data*, and no test is performed on whether it is contiguous or not.
 * the mask is always printed, even if it's *nomask*, which makes things easy (for me at least) to remember that a masked array is used.
 * *cumsum* works as if the *_data* array was filled with 0. The mask is preserved, but not updated.
 * *cumprod* works as if the *_data* array was filled with 1. The mask is preserved, but not updated.

New features
------------

This list is non-exhaustive...

 * the *mr_* function mimics *r_* for masked arrays.
 * the *anom* method returns the anomalies (deviations from the average)

Using the new package with numpy.core.ma
----------------------------------------

I tried to make sure that the new package can understand old masked
arrays. Unfortunately, there's no upward compatibility.

For example:

>>> import numpy.core.ma as old_ma
>>> import maskedarray as new_ma
>>> x = old_ma.array([1,2,3,4,5], mask=[0,0,1,0,0])
>>> x
array(data =
 [     1      2 999999      4      5],
      mask =
 [False False True False False],
      fill_value=999999)
>>> y = new_ma.array([1,2,3,4,5], mask=[0,0,1,0,0])
>>> y
array(data = [1 2 -- 4 5],
      mask = [False False True False False],
      fill_value=999999)
>>> x==y
array(data =
 [True True True True True],
      mask =
 [False False True False False],
      fill_value=?)
>>> old_ma.getmask(x) == new_ma.getmask(x)
array([True, True, True, True, True])
>>> old_ma.getmask(y) == new_ma.getmask(y)
array([True, True, False, True, True])
>>> old_ma.getmask(y)
False


Using maskedarray with matplotlib
---------------------------------

Starting with matplotlib 0.91.2, the masked array importing will work with
the maskedarray branch) as well as with earlier versions.

By default matplotlib still uses numpy.ma, but there is an rcParams setting
that you can use to select maskedarray instead.  In the matplotlibrc file
you will find::

  #maskedarray : False       # True to use external maskedarray module
                             # instead of numpy.ma; this is a temporary #
                             setting for testing maskedarray.


Uncomment and set to True to select maskedarray everywhere.
Alternatively, you can test a script with maskedarray by using a
command-line option, e.g.::

  python simple_plot.py --maskedarray


Masked records
--------------

Like *numpy.ma.core*, the *ndarray*-based implementation
of MaskedArray is limited when working with records: you can
mask any record of the array, but not a field in a record. If you
need this feature, you may want to give the *mrecords* package
a try (available in the *maskedarray* directory in the scipy
sandbox). This module defines a new class, *MaskedRecord*. An
instance of this class accepts a *recarray* as data, and uses two
masks: the *fieldmask* has as many entries as records in the array,
each entry with the same fields as a record, but of boolean types:
they indicate whether the field is masked or not; a record entry
is flagged as masked in the *mask* array if all the fields are
masked. A few examples in the file should give you an idea of what
can be done. Note that *mrecords* is still experimental...

Optimizing maskedarray
----------------------

Should masked arrays be filled before processing or not?
--------------------------------------------------------

In the current implementation, most operations on masked arrays involve
the following steps:

 * the input arrays are filled
 * the operation is performed on the filled arrays
 * the mask is set for the results, from the combination of the input masks and the mask corresponding to the domain of the operation.

For example, consider the division of two masked arrays::

  import numpy
  import maskedarray as ma
  x = ma.array([1,2,3,4],mask=[1,0,0,0], dtype=numpy.float64)
  y = ma.array([-1,0,1,2], mask=[0,0,0,1], dtype=numpy.float64)

The division of x by y is then computed as::

  d1 = x.filled(0) # d1 = array([0., 2., 3., 4.])
  d2 = y.filled(1) # array([-1.,  0.,  1.,  1.])
  m = ma.mask_or(ma.getmask(x), ma.getmask(y)) # m =
  array([True,False,False,True])
  dm = ma.divide.domain(d1,d2) # array([False,  True, False, False])
  result = (d1/d2).view(MaskedArray) # masked_array([-0. inf, 3., 4.])
  result._mask = logical_or(m, dm)

Note that a division by zero takes place. To avoid it, we can consider
to fill the input arrays, taking the domain mask into account, so that::

  d1 = x._data.copy() # d1 = array([1., 2., 3., 4.])
  d2 = y._data.copy() # array([-1.,  0.,  1.,  2.])
  dm = ma.divide.domain(d1,d2) # array([False,  True, False, False])
  numpy.putmask(d2, dm, 1) # d2 = array([-1.,  1.,  1.,  2.])
  m = ma.mask_or(ma.getmask(x), ma.getmask(y)) # m =
  array([True,False,False,True])
  result = (d1/d2).view(MaskedArray) # masked_array([-1. 0., 3., 2.])
  result._mask = logical_or(m, dm)

Note that the *.copy()* is required to avoid updating the inputs with
*putmask*.  The *.filled()* method also involves a *.copy()*.

A third possibility consists in avoid filling the arrays::

  d1 = x._data # d1 = array([1., 2., 3., 4.])
  d2 = y._data # array([-1.,  0.,  1.,  2.])
  dm = ma.divide.domain(d1,d2) # array([False,  True, False, False])
  m = ma.mask_or(ma.getmask(x), ma.getmask(y)) # m =
  array([True,False,False,True])
  result = (d1/d2).view(MaskedArray) # masked_array([-1. inf, 3., 2.])
  result._mask = logical_or(m, dm)

Note that here again the division by zero takes place.

A quick benchmark gives the following results:

 * *numpy.ma.divide*  : 2.69 ms per loop
 * classical division     : 2.21 ms per loop
 * division w/ prefilling : 2.34 ms per loop
 * division w/o filling   : 1.55 ms per loop

So, is it worth filling the arrays beforehand ? Yes, if we are interested
in avoiding floating-point exceptions that may fill the result with infs
and nans. No, if we are only interested into speed...


Thanks
------

I'd like to thank Paul Dubois, Travis Oliphant and Sasha for the
original masked array package: without you, I would never have started
that (it might be argued that I shouldn't have anyway, but that's
another story...).  I also wish to extend these thanks to Reggie Dugard
and Eric Firing for their suggestions and numerous improvements.


Revision notes
--------------

  * 08/25/2007 : Creation of this page
  * 01/23/2007 : The package has been moved to the SciPy sandbox, and is regularly updated: please check out your SVN version!
```
