## Supplementary software v0.2.1 for "Virtual control arms for paediatric myopia trials: external validation of axial-elongation models": testutils.py

```
"""Miscellaneous functions for testing masked arrays and subclasses

:author: Pierre Gerard-Marchant
:contact: pierregm_at_uga_dot_edu
:version: $Id: testutils.py 3529 2007-11-13 08:01:14Z jarrod.millman $

"""
import operator

import numpy as np
from numpy import ndarray
import numpy._core.umath as umath
import numpy.testing
from numpy.testing import (
    assert_, assert_allclose, assert_array_almost_equal_nulp,
    assert_raises, build_err_msg
    )
from .core import mask_or, getmask, masked_array, nomask, masked, filled

__all__masked = [
    'almost', 'approx', 'assert_almost_equal', 'assert_array_almost_equal',
    'assert_array_approx_equal', 'assert_array_compare',
    'assert_array_equal', 'assert_array_less', 'assert_close',
    'assert_equal', 'assert_equal_records', 'assert_mask_equal',
    'assert_not_equal', 'fail_if_array_equal',
    ]

# Include some normal test functions to avoid breaking other projects who
# have mistakenly included them from this file. SciPy is one. That is
# unfortunate, as some of these functions are not intended to work with
# masked arrays. But there was no way to tell before.
from unittest import TestCase
__some__from_testing = [
    'TestCase', 'assert_', 'assert_allclose', 'assert_array_almost_equal_nulp',
    'assert_raises'
    ]

__all__ = __all__masked + __some__from_testing


def approx(a, b, fill_value=True, rtol=1e-5, atol=1e-8):
    """
    Returns true if all components of a and b are equal to given tolerances.

    If fill_value is True, masked values considered equal. Otherwise,
    masked values are considered unequal.  The relative error rtol should
    be positive and << 1.0 The absolute error atol comes into play for
    those elements of b that are very small or zero; it says how small a
    must be also.

    """
    m = mask_or(getmask(a), getmask(b))
    d1 = filled(a)
    d2 = filled(b)
    if d1.dtype.char == "O" or d2.dtype.char == "O":
        return np.equal(d1, d2).ravel()
    x = filled(
        masked_array(d1, copy=False, mask=m), fill_value
    ).astype(np.float64)
    y = filled(masked_array(d2, copy=False, mask=m), 1).astype(np.float64)
    d = np.less_equal(umath.absolute(x - y), atol + rtol * umath.absolute(y))
    return d.ravel()


def almost(a, b, decimal=6, fill_value=True):
    """
    Returns True if a and b are equal up to decimal places.

    If fill_value is True, masked values considered equal. Otherwise,
    masked values are considered unequal.

    """
    m = mask_or(getmask(a), getmask(b))
    d1 = filled(a)
    d2 = filled(b)
    if d1.dtype.char == "O" or d2.dtype.char == "O":
        return np.equal(d1, d2).ravel()
    x = filled(
        masked_array(d1, copy=False, mask=m), fill_value
    ).astype(np.float64)
    y = filled(masked_array(d2, copy=False, mask=m), 1).astype(np.float64)
    d = np.around(np.abs(x - y), decimal) <= 10.0 ** (-decimal)
    return d.ravel()


def _assert_equal_on_sequences(actual, desired, err_msg=''):
    """
    Asserts the equality of two non-array sequences.

    """
    assert_equal(len(actual), len(desired), err_msg)
    for k in range(len(desired)):
        assert_equal(actual[k], desired[k], f'item={k!r}\n{err_msg}')
    return


def assert_equal_records(a, b):
    """
    Asserts that two records are equal.

    Pretty crude for now.

    """
    assert_equal(a.dtype, b.dtype)
    for f in a.dtype.names:
        (af, bf) = (operator.getitem(a, f), operator.getitem(b, f))
        if not (af is masked) and not (bf is masked):
            assert_equal(operator.getitem(a, f), operator.getitem(b, f))
    return


def assert_equal(actual, desired, err_msg=''):
    """
    Asserts that two items are equal.

    """
    # Case #1: dictionary .....
    if isinstance(desired, dict):
        if not isinstance(actual, dict):
            raise AssertionError(repr(type(actual)))
        assert_equal(len(actual), len(desired), err_msg)
        for k, i in desired.items():
            if k not in actual:
                raise AssertionError(f"{k} not in {actual}")
            assert_equal(actual[k], desired[k], f'key={k!r}\n{err_msg}')
        return
    # Case #2: lists .....
    if isinstance(desired, (list, tuple)) and isinstance(actual, (list, tuple)):
        return _assert_equal_on_sequences(actual, desired, err_msg='')
    if not (isinstance(actual, ndarray) or isinstance(desired, ndarray)):
        msg = build_err_msg([actual, desired], err_msg,)
        if not desired == actual:
            raise AssertionError(msg)
        return
    # Case #4. arrays or equivalent
    if ((actual is masked) and not (desired is masked)) or \
            ((desired is masked) and not (actual is masked)):
        msg = build_err_msg([actual, desired],
                            err_msg, header='', names=('x', 'y'))
        raise ValueError(msg)
    actual = np.asanyarray(actual)
    desired = np.asanyarray(desired)
    (actual_dtype, desired_dtype) = (actual.dtype, desired.dtype)
    if actual_dtype.char == "S" and desired_dtype.char == "S":
        return _assert_equal_on_sequences(actual.tolist(),
                                          desired.tolist(),
                                          err_msg='')
    return assert_array_equal(actual, desired, err_msg)


def fail_if_equal(actual, desired, err_msg='',):
    """
    Raises an assertion error if two items are equal.

    """
    if isinstance(desired, dict):
        if not isinstance(actual, dict):
            raise AssertionError(repr(type(actual)))
        fail_if_equal(len(actual), len(desired), err_msg)
        for k, i in desired.items():
            if k not in actual:
                raise AssertionError(repr(k))
            fail_if_equal(actual[k], desired[k], f'key={k!r}\n{err_msg}')
        return
    if isinstance(desired, (list, tuple)) and isinstance(actual, (list, tuple)):
        fail_if_equal(len(actual), len(desired), err_msg)
        for k in range(len(desired)):
            fail_if_equal(actual[k], desired[k], f'item={k!r}\n{err_msg}')
        return
    if isinstance(actual, np.ndarray) or isinstance(desired, np.ndarray):
        return fail_if_array_equal(actual, desired, err_msg)
    msg = build_err_msg([actual, desired], err_msg)
    if not desired != actual:
        raise AssertionError(msg)


assert_not_equal = fail_if_equal


def assert_almost_equal(actual, desired, decimal=7, err_msg='', verbose=True):
    """
    Asserts that two items are almost equal.

    The test is equivalent to abs(desired-actual) < 0.5 * 10**(-decimal).

    """
    if isinstance(actual, np.ndarray) or isinstance(desired, np.ndarray):
        return assert_array_almost_equal(actual, desired, decimal=decimal,
                                         err_msg=err_msg, verbose=verbose)
    msg = build_err_msg([actual, desired],
                        err_msg=err_msg, verbose=verbose)
    if not round(abs(desired - actual), decimal) == 0:
        raise AssertionError(msg)


assert_close = assert_almost_equal


def assert_array_compare(comparison, x, y, err_msg='', verbose=True, header='',
                         fill_value=True):
    """
    Asserts that comparison between two masked arrays is satisfied.

    The comparison is elementwise.

    """
    # Allocate a common mask and refill
    m = mask_or(getmask(x), getmask(y))
    x = masked_array(x, copy=False, mask=m, keep_mask=False, subok=False)
    y = masked_array(y, copy=False, mask=m, keep_mask=False, subok=False)
    if ((x is masked) and not (y is masked)) or \
            ((y is masked) and not (x is masked)):
        msg = build_err_msg([x, y], err_msg=err_msg, verbose=verbose,
                            header=header, names=('x', 'y'))
        raise ValueError(msg)
    # OK, now run the basic tests on filled versions
    return np.testing.assert_array_compare(comparison,
                                           x.filled(fill_value),
                                           y.filled(fill_value),
                                           err_msg=err_msg,
                                           verbose=verbose, header=header)


def assert_array_equal(x, y, err_msg='', verbose=True):
    """
    Checks the elementwise equality of two masked arrays.

    """
    assert_array_compare(operator.__eq__, x, y,
                         err_msg=err_msg, verbose=verbose,
                         header='Arrays are not equal')


def fail_if_array_equal(x, y, err_msg='', verbose=True):
    """
    Raises an assertion error if two masked arrays are not equal elementwise.

    """
    def compare(x, y):
        return (not np.all(approx(x, y)))
    assert_array_compare(compare, x, y, err_msg=err_msg, verbose=verbose,
                         header='Arrays are not equal')


def assert_array_approx_equal(x, y, decimal=6, err_msg='', verbose=True):
    """
    Checks the equality of two masked arrays, up to given number odecimals.

    The equality is checked elementwise.

    """
    def compare(x, y):
        "Returns the result of the loose comparison between x and y)."
        return approx(x, y, rtol=10. ** -decimal)
    assert_array_compare(compare, x, y, err_msg=err_msg, verbose=verbose,
                         header='Arrays are not almost equal')


def assert_array_almost_equal(x, y, decimal=6, err_msg='', verbose=True):
    """
    Checks the equality of two masked arrays, up to given number odecimals.

    The equality is checked elementwise.

    """
    def compare(x, y):
        "Returns the result of the loose comparison between x and y)."
        return almost(x, y, decimal)
    assert_array_compare(compare, x, y, err_msg=err_msg, verbose=verbose,
                         header='Arrays are not almost equal')


def assert_array_less(x, y, err_msg='', verbose=True):
    """
    Checks that x is smaller than y elementwise.

    """
    assert_array_compare(operator.__lt__, x, y,
                         err_msg=err_msg, verbose=verbose,
                         header='Arrays are not less-ordered')


def assert_mask_equal(m1, m2, err_msg=''):
    """
    Asserts the equality of two masks.

    """
    if m1 is nomask:
        assert_(m2 is nomask)
    if m2 is nomask:
        assert_(m1 is nomask)
    assert_array_equal(m1, m2, err_msg=err_msg)
```
