## Supplementary software v0.2.1 for "Virtual control arms for paediatric myopia trials: external validation of axial-elongation models": timer_comparison.py

```
import functools
import timeit

import numpy as np
import numpy._core.fromnumeric as fromnumeric

from numpy.testing import build_err_msg


pi = np.pi

class ModuleTester:
    def __init__(self, module):
        self.module = module
        self.allequal = module.allequal
        self.arange = module.arange
        self.array = module.array
        self.concatenate = module.concatenate
        self.count = module.count
        self.equal = module.equal
        self.filled = module.filled
        self.getmask = module.getmask
        self.getmaskarray = module.getmaskarray
        self.id = id
        self.inner = module.inner
        self.make_mask = module.make_mask
        self.masked = module.masked
        self.masked_array = module.masked_array
        self.masked_values = module.masked_values
        self.mask_or = module.mask_or
        self.nomask = module.nomask
        self.ones = module.ones
        self.outer = module.outer
        self.repeat = module.repeat
        self.resize = module.resize
        self.sort = module.sort
        self.take = module.take
        self.transpose = module.transpose
        self.zeros = module.zeros
        self.MaskType = module.MaskType
        try:
            self.umath = module.umath
        except AttributeError:
            self.umath = module.core.umath
        self.testnames = []

    def assert_array_compare(self, comparison, x, y, err_msg='', header='',
                         fill_value=True):
        """
        Assert that a comparison of two masked arrays is satisfied elementwise.

        """
        xf = self.filled(x)
        yf = self.filled(y)
        m = self.mask_or(self.getmask(x), self.getmask(y))

        x = self.filled(self.masked_array(xf, mask=m), fill_value)
        y = self.filled(self.masked_array(yf, mask=m), fill_value)
        if (x.dtype.char != "O"):
            x = x.astype(np.float64)
            if isinstance(x, np.ndarray) and x.size > 1:
                x[np.isnan(x)] = 0
            elif np.isnan(x):
                x = 0
        if (y.dtype.char != "O"):
            y = y.astype(np.float64)
            if isinstance(y, np.ndarray) and y.size > 1:
                y[np.isnan(y)] = 0
            elif np.isnan(y):
                y = 0
        try:
            cond = (x.shape == () or y.shape == ()) or x.shape == y.shape
            if not cond:
                msg = build_err_msg([x, y],
                                    err_msg
                                    + f'\n(shapes {x.shape}, {y.shape} mismatch)',
                                    header=header,
                                    names=('x', 'y'))
                assert cond, msg
            val = comparison(x, y)
            if m is not self.nomask and fill_value:
                val = self.masked_array(val, mask=m)
            if isinstance(val, bool):
                cond = val
                reduced = [0]
            else:
                reduced = val.ravel()
                cond = reduced.all()
                reduced = reduced.tolist()
            if not cond:
                match = 100-100.0*reduced.count(1)/len(reduced)
                msg = build_err_msg([x, y],
                                    err_msg
                                    + '\n(mismatch %s%%)' % (match,),
                                    header=header,
                                    names=('x', 'y'))
                assert cond, msg
        except ValueError as e:
            msg = build_err_msg([x, y], err_msg, header=header, names=('x', 'y'))
            raise ValueError(msg) from e

    def assert_array_equal(self, x, y, err_msg=''):
        """
        Checks the elementwise equality of two masked arrays.

        """
        self.assert_array_compare(self.equal, x, y, err_msg=err_msg,
                                  header='Arrays are not equal')

    @np.errstate(all='ignore')
    def test_0(self):
        """
        Tests creation

        """
        x = np.array([1., 1., 1., -2., pi/2.0, 4., 5., -10., 10., 1., 2., 3.])
        m = [1, 0, 0, 0, 0, 0, 1, 0, 0, 0, 0, 0]
        xm = self.masked_array(x, mask=m)
        xm[0]

    @np.errstate(all='ignore')
    def test_1(self):
        """
        Tests creation

        """
        x = np.array([1., 1., 1., -2., pi/2.0, 4., 5., -10., 10., 1., 2., 3.])
        y = np.array([5., 0., 3., 2., -1., -4., 0., -10., 10., 1., 0., 3.])
        m1 = [1, 0, 0, 0, 0, 0, 1, 0, 0, 0, 0, 0]
        m2 = [0, 0, 1, 0, 0, 1, 1, 0, 0, 0, 0, 1]
        xm = self.masked_array(x, mask=m1)
        ym = self.masked_array(y, mask=m2)
        xf = np.where(m1, 1.e+20, x)
        xm.set_fill_value(1.e+20)

        assert (xm-ym).filled(0).any()
        s = x.shape
        assert xm.size == functools.reduce(lambda x, y: x*y, s)
        assert self.count(xm) == len(m1) - functools.reduce(lambda x, y: x+y, m1)

        for s in [(4, 3), (6, 2)]:
            x.shape = s
            y.shape = s
            xm.shape = s
            ym.shape = s
            xf.shape = s
            assert self.count(xm) == len(m1) - functools.reduce(lambda x, y: x+y, m1)

    @np.errstate(all='ignore')
    def test_2(self):
        """
        Tests conversions and indexing.

        """
        x1 = np.array([1, 2, 4, 3])
        x2 = self.array(x1, mask=[1, 0, 0, 0])
        x3 = self.array(x1, mask=[0, 1, 0, 1])
        x4 = self.array(x1)
        # test conversion to strings, no errors
        str(x2)
        repr(x2)
        # tests of indexing
        assert type(x2[1]) is type(x1[1])
        assert x1[1] == x2[1]
        x1[2] = 9
        x2[2] = 9
        self.assert_array_equal(x1, x2)
        x1[1:3] = 99
        x2[1:3] = 99
        x2[1] = self.masked
        x2[1:3] = self.masked
        x2[:] = x1
        x2[1] = self.masked
        x3[:] = self.masked_array([1, 2, 3, 4], [0, 1, 1, 0])
        x4[:] = self.masked_array([1, 2, 3, 4], [0, 1, 1, 0])
        x1 = np.arange(5)*1.0
        x2 = self.masked_values(x1, 3.0)
        x1 = self.array([1, 'hello', 2, 3], object)
        x2 = np.array([1, 'hello', 2, 3], object)
        # check that no error occurs.
        x1[1]
        x2[1]
        assert x1[1:1].shape == (0,)
        # Tests copy-size
        n = [0, 0, 1, 0, 0]
        m = self.make_mask(n)
        m2 = self.make_mask(m)
        assert(m is m2)
        m3 = self.make_mask(m, copy=1)
        assert(m is not m3)

    @np.errstate(all='ignore')
    def test_3(self):
        """
        Tests resize/repeat

        """
        x4 = self.arange(4)
        x4[2] = self.masked
        y4 = self.resize(x4, (8,))
        assert self.allequal(self.concatenate([x4, x4]), y4)
        assert self.allequal(self.getmask(y4), [0, 0, 1, 0, 0, 0, 1, 0])
        y5 = self.repeat(x4, (2, 2, 2, 2), axis=0)
        self.assert_array_equal(y5, [0, 0, 1, 1, 2, 2, 3, 3])
        y6 = self.repeat(x4, 2, axis=0)
        assert self.allequal(y5, y6)
        y7 = x4.repeat((2, 2, 2, 2), axis=0)
        assert self.allequal(y5, y7)
        y8 = x4.repeat(2, 0)
        assert self.allequal(y5, y8)

    @np.errstate(all='ignore')
    def test_4(self):
        """
        Test of take, transpose, inner, outer products.

        """
        x = self.arange(24)
        y = np.arange(24)
        x[5:6] = self.masked
        x = x.reshape(2, 3, 4)
        y = y.reshape(2, 3, 4)
        assert self.allequal(np.transpose(y, (2, 0, 1)), self.transpose(x, (2, 0, 1)))
        assert self.allequal(np.take(y, (2, 0, 1), 1), self.take(x, (2, 0, 1), 1))
        assert self.allequal(np.inner(self.filled(x, 0), self.filled(y, 0)),
                            self.inner(x, y))
        assert self.allequal(np.outer(self.filled(x, 0), self.filled(y, 0)),
                            self.outer(x, y))
        y = self.array(['abc', 1, 'def', 2, 3], object)
        y[2] = self.masked
        t = self.take(y, [0, 3, 4])
        assert t[0] == 'abc'
        assert t[1] == 2
        assert t[2] == 3

    @np.errstate(all='ignore')
    def test_5(self):
        """
        Tests inplace w/ scalar

        """
        x = self.arange(10)
        y = self.arange(10)
        xm = self.arange(10)
        xm[2] = self.masked
        x += 1
        assert self.allequal(x, y+1)
        xm += 1
        assert self.allequal(xm, y+1)

        x = self.arange(10)
        xm = self.arange(10)
        xm[2] = self.masked
        x -= 1
        assert self.allequal(x, y-1)
        xm -= 1
        assert self.allequal(xm, y-1)

        x = self.arange(10)*1.0
        xm = self.arange(10)*1.0
        xm[2] = self.masked
        x *= 2.0
        assert self.allequal(x, y*2)
        xm *= 2.0
        assert self.allequal(xm, y*2)

        x = self.arange(10)*2
        xm = self.arange(10)*2
        xm[2] = self.masked
        x /= 2
        assert self.allequal(x, y)
        xm /= 2
        assert self.allequal(xm, y)

        x = self.arange(10)*1.0
        xm = self.arange(10)*1.0
        xm[2] = self.masked
        x /= 2.0
        assert self.allequal(x, y/2.0)
        xm /= self.arange(10)
        self.assert_array_equal(xm, self.ones((10,)))

        x = self.arange(10).astype(np.float64)
        xm = self.arange(10)
        xm[2] = self.masked
        x += 1.
        assert self.allequal(x, y + 1.)

    @np.errstate(all='ignore')
    def test_6(self):
        """
        Tests inplace w/ array

        """
        x = self.arange(10, dtype=np.float64)
        y = self.arange(10)
        xm = self.arange(10, dtype=np.float64)
        xm[2] = self.masked
        m = xm.mask
        a = self.arange(10, dtype=np.float64)
        a[-1] = self.masked
        x += a
        xm += a
        assert self.allequal(x, y+a)
        assert self.allequal(xm, y+a)
        assert self.allequal(xm.mask, self.mask_or(m, a.mask))

        x = self.arange(10, dtype=np.float64)
        xm = self.arange(10, dtype=np.float64)
        xm[2] = self.masked
        m = xm.mask
        a = self.arange(10, dtype=np.float64)
        a[-1] = self.masked
        x -= a
        xm -= a
        assert self.allequal(x, y-a)
        assert self.allequal(xm, y-a)
        assert self.allequal(xm.mask, self.mask_or(m, a.mask))

        x = self.arange(10, dtype=np.float64)
        xm = self.arange(10, dtype=np.float64)
        xm[2] = self.masked
        m = xm.mask
        a = self.arange(10, dtype=np.float64)
        a[-1] = self.masked
        x *= a
        xm *= a
        assert self.allequal(x, y*a)
        assert self.allequal(xm, y*a)
        assert self.allequal(xm.mask, self.mask_or(m, a.mask))

        x = self.arange(10, dtype=np.float64)
        xm = self.arange(10, dtype=np.float64)
        xm[2] = self.masked
        m = xm.mask
        a = self.arange(10, dtype=np.float64)
        a[-1] = self.masked
        x /= a
        xm /= a

    @np.errstate(all='ignore')
    def test_7(self):
        "Tests ufunc"
        d = (self.array([1.0, 0, -1, pi/2]*2, mask=[0, 1]+[0]*6),
             self.array([1.0, 0, -1, pi/2]*2, mask=[1, 0]+[0]*6),)
        for f in ['sqrt', 'log', 'log10', 'exp', 'conjugate',
#                  'sin', 'cos', 'tan',
#                  'arcsin', 'arccos', 'arctan',
#                  'sinh', 'cosh', 'tanh',
#                  'arcsinh',
#                  'arccosh',
#                  'arctanh',
#                  'absolute', 'fabs', 'negative',
#                  # 'nonzero', 'around',
#                  'floor', 'ceil',
#                  # 'sometrue', 'alltrue',
#                  'logical_not',
#                  'add', 'subtract', 'multiply',
#                  'divide', 'true_divide', 'floor_divide',
#                  'remainder', 'fmod', 'hypot', 'arctan2',
#                  'equal', 'not_equal', 'less_equal', 'greater_equal',
#                  'less', 'greater',
#                  'logical_and', 'logical_or', 'logical_xor',
                  ]:
            try:
                uf = getattr(self.umath, f)
            except AttributeError:
                uf = getattr(fromnumeric, f)
            mf = getattr(self.module, f)
            args = d[:uf.nin]
            ur = uf(*args)
            mr = mf(*args)
            self.assert_array_equal(ur.filled(0), mr.filled(0), f)
            self.assert_array_equal(ur._mask, mr._mask)

    @np.errstate(all='ignore')
    def test_99(self):
        # test average
        ott = self.array([0., 1., 2., 3.], mask=[1, 0, 0, 0])
        self.assert_array_equal(2.0, self.average(ott, axis=0))
        self.assert_array_equal(2.0, self.average(ott, weights=[1., 1., 2., 1.]))
        result, wts = self.average(ott, weights=[1., 1., 2., 1.], returned=1)
        self.assert_array_equal(2.0, result)
        assert(wts == 4.0)
        ott[:] = self.masked
        assert(self.average(ott, axis=0) is self.masked)
        ott = self.array([0., 1., 2., 3.], mask=[1, 0, 0, 0])
        ott = ott.reshape(2, 2)
        ott[:, 1] = self.masked
        self.assert_array_equal(self.average(ott, axis=0), [2.0, 0.0])
        assert(self.average(ott, axis=1)[0] is self.masked)
        self.assert_array_equal([2., 0.], self.average(ott, axis=0))
        result, wts = self.average(ott, axis=0, returned=1)
        self.assert_array_equal(wts, [1., 0.])
        w1 = [0, 1, 1, 1, 1, 0]
        w2 = [[0, 1, 1, 1, 1, 0], [1, 0, 0, 0, 0, 1]]
        x = self.arange(6)
        self.assert_array_equal(self.average(x, axis=0), 2.5)
        self.assert_array_equal(self.average(x, axis=0, weights=w1), 2.5)
        y = self.array([self.arange(6), 2.0*self.arange(6)])
        self.assert_array_equal(self.average(y, None), np.add.reduce(np.arange(6))*3./12.)
        self.assert_array_equal(self.average(y, axis=0), np.arange(6) * 3./2.)
        self.assert_array_equal(self.average(y, axis=1), [self.average(x, axis=0), self.average(x, axis=0) * 2.0])
        self.assert_array_equal(self.average(y, None, weights=w2), 20./6.)
        self.assert_array_equal(self.average(y, axis=0, weights=w2), [0., 1., 2., 3., 4., 10.])
        self.assert_array_equal(self.average(y, axis=1), [self.average(x, axis=0), self.average(x, axis=0) * 2.0])
        m1 = self.zeros(6)
        m2 = [0, 0, 1, 1, 0, 0]
        m3 = [[0, 0, 1, 1, 0, 0], [0, 1, 1, 1, 1, 0]]
        m4 = self.ones(6)
        m5 = [0, 1, 1, 1, 1, 1]
        self.assert_array_equal(self.average(self.masked_array(x, m1), axis=0), 2.5)
        self.assert_array_equal(self.average(self.masked_array(x, m2), axis=0), 2.5)
        self.assert_array_equal(self.average(self.masked_array(x, m5), axis=0), 0.0)
        self.assert_array_equal(self.count(self.average(self.masked_array(x, m4), axis=0)), 0)
        z = self.masked_array(y, m3)
        self.assert_array_equal(self.average(z, None), 20./6.)
        self.assert_array_equal(self.average(z, axis=0), [0., 1., 99., 99., 4.0, 7.5])
        self.assert_array_equal(self.average(z, axis=1), [2.5, 5.0])
        self.assert_array_equal(self.average(z, axis=0, weights=w2), [0., 1., 99., 99., 4.0, 10.0])

    @np.errstate(all='ignore')
    def test_A(self):
        x = self.arange(24)
        x[5:6] = self.masked
        x = x.reshape(2, 3, 4)


if __name__ == '__main__':
    setup_base = ("from __main__ import ModuleTester \n"
                  "import numpy\n"
                  "tester = ModuleTester(module)\n")
    setup_cur = "import numpy.ma.core as module\n" + setup_base
    (nrepeat, nloop) = (10, 10)

    for i in range(1, 8):
        func = 'tester.test_%i()' % i
        cur = timeit.Timer(func, setup_cur).repeat(nrepeat, nloop*10)
        cur = np.sort(cur)
        print("#%i" % i + 50*'.')
        print(eval("ModuleTester.test_%i.__doc__" % i))
        print(f'core_current : {cur[0]:.3f} - {cur[1]:.3f}')
```
