## Supplementary software v0.2.1 for "Virtual control arms for paediatric myopia trials: external validation of axial-elongation models": matlib.py

```
import warnings

# 2018-05-29, PendingDeprecationWarning added to matrix.__new__
# 2020-01-23, numpy 1.19.0 PendingDeprecatonWarning
warnings.warn("Importing from numpy.matlib is deprecated since 1.19.0. "
              "The matrix subclass is not the recommended way to represent "
              "matrices or deal with linear algebra (see "
              "https://docs.scipy.org/doc/numpy/user/numpy-for-matlab-users.html). "
              "Please adjust your code to use regular ndarray. ",
              PendingDeprecationWarning, stacklevel=2)

import numpy as np
from numpy.matrixlib.defmatrix import matrix, asmatrix
# Matlib.py contains all functions in the numpy namespace with a few
# replacements. See doc/source/reference/routines.matlib.rst for details.
# Need * as we're copying the numpy namespace.
from numpy import *  # noqa: F403

__version__ = np.__version__

__all__ = np.__all__[:] # copy numpy namespace
__all__ += ['rand', 'randn', 'repmat']

def empty(shape, dtype=None, order='C'):
    """Return a new matrix of given shape and type, without initializing entries.

    Parameters
    ----------
    shape : int or tuple of int
        Shape of the empty matrix.
    dtype : data-type, optional
        Desired output data-type.
    order : {'C', 'F'}, optional
        Whether to store multi-dimensional data in row-major
        (C-style) or column-major (Fortran-style) order in
        memory.

    See Also
    --------
    numpy.empty : Equivalent array function.
    matlib.zeros : Return a matrix of zeros.
    matlib.ones : Return a matrix of ones.

    Notes
    -----
    Unlike other matrix creation functions (e.g. `matlib.zeros`,
    `matlib.ones`), `matlib.empty` does not initialize the values of the
    matrix, and may therefore be marginally faster. However, the values
    stored in the newly allocated matrix are arbitrary. For reproducible
    behavior, be sure to set each element of the matrix before reading.

    Examples
    --------
    >>> import numpy.matlib
    >>> np.matlib.empty((2, 2))    # filled with random data
    matrix([[  6.76425276e-320,   9.79033856e-307], # random
            [  7.39337286e-309,   3.22135945e-309]])
    >>> np.matlib.empty((2, 2), dtype=int)
    matrix([[ 6600475,        0], # random
            [ 6586976, 22740995]])

    """
    return ndarray.__new__(matrix, shape, dtype, order=order)

def ones(shape, dtype=None, order='C'):
    """
    Matrix of ones.

    Return a matrix of given shape and type, filled with ones.

    Parameters
    ----------
    shape : {sequence of ints, int}
        Shape of the matrix
    dtype : data-type, optional
        The desired data-type for the matrix, default is np.float64.
    order : {'C', 'F'}, optional
        Whether to store matrix in C- or Fortran-contiguous order,
        default is 'C'.

    Returns
    -------
    out : matrix
        Matrix of ones of given shape, dtype, and order.

    See Also
    --------
    ones : Array of ones.
    matlib.zeros : Zero matrix.

    Notes
    -----
    If `shape` has length one i.e. ``(N,)``, or is a scalar ``N``,
    `out` becomes a single row matrix of shape ``(1,N)``.

    Examples
    --------
    >>> np.matlib.ones((2,3))
    matrix([[1.,  1.,  1.],
            [1.,  1.,  1.]])

    >>> np.matlib.ones(2)
    matrix([[1.,  1.]])

    """
    a = ndarray.__new__(matrix, shape, dtype, order=order)
    a.fill(1)
    return a

def zeros(shape, dtype=None, order='C'):
    """
    Return a matrix of given shape and type, filled with zeros.

    Parameters
    ----------
    shape : int or sequence of ints
        Shape of the matrix
    dtype : data-type, optional
        The desired data-type for the matrix, default is float.
    order : {'C', 'F'}, optional
        Whether to store the result in C- or Fortran-contiguous order,
        default is 'C'.

    Returns
    -------
    out : matrix
        Zero matrix of given shape, dtype, and order.

    See Also
    --------
    numpy.zeros : Equivalent array function.
    matlib.ones : Return a matrix of ones.

    Notes
    -----
    If `shape` has length one i.e. ``(N,)``, or is a scalar ``N``,
    `out` becomes a single row matrix of shape ``(1,N)``.

    Examples
    --------
    >>> import numpy.matlib
    >>> np.matlib.zeros((2, 3))
    matrix([[0.,  0.,  0.],
            [0.,  0.,  0.]])

    >>> np.matlib.zeros(2)
    matrix([[0.,  0.]])

    """
    a = ndarray.__new__(matrix, shape, dtype, order=order)
    a.fill(0)
    return a

def identity(n,dtype=None):
    """
    Returns the square identity matrix of given size.

    Parameters
    ----------
    n : int
        Size of the returned identity matrix.
    dtype : data-type, optional
        Data-type of the output. Defaults to ``float``.

    Returns
    -------
    out : matrix
        `n` x `n` matrix with its main diagonal set to one,
        and all other elements zero.

    See Also
    --------
    numpy.identity : Equivalent array function.
    matlib.eye : More general matrix identity function.

    Examples
    --------
    >>> import numpy.matlib
    >>> np.matlib.identity(3, dtype=int)
    matrix([[1, 0, 0],
            [0, 1, 0],
            [0, 0, 1]])

    """
    a = array([1]+n*[0], dtype=dtype)
    b = empty((n, n), dtype=dtype)
    b.flat = a
    return b

def eye(n,M=None, k=0, dtype=float, order='C'):
    """
    Return a matrix with ones on the diagonal and zeros elsewhere.

    Parameters
    ----------
    n : int
        Number of rows in the output.
    M : int, optional
        Number of columns in the output, defaults to `n`.
    k : int, optional
        Index of the diagonal: 0 refers to the main diagonal,
        a positive value refers to an upper diagonal,
        and a negative value to a lower diagonal.
    dtype : dtype, optional
        Data-type of the returned matrix.
    order : {'C', 'F'}, optional
        Whether the output should be stored in row-major (C-style) or
        column-major (Fortran-style) order in memory.

    Returns
    -------
    I : matrix
        A `n` x `M` matrix where all elements are equal to zero,
        except for the `k`-th diagonal, whose values are equal to one.

    See Also
    --------
    numpy.eye : Equivalent array function.
    identity : Square identity matrix.

    Examples
    --------
    >>> import numpy.matlib
    >>> np.matlib.eye(3, k=1, dtype=float)
    matrix([[0.,  1.,  0.],
            [0.,  0.,  1.],
            [0.,  0.,  0.]])

    """
    return asmatrix(np.eye(n, M=M, k=k, dtype=dtype, order=order))

def rand(*args):
    """
    Return a matrix of random values with given shape.

    Create a matrix of the given shape and propagate it with
    random samples from a uniform distribution over ``[0, 1)``.

    Parameters
    ----------
    \\*args : Arguments
        Shape of the output.
        If given as N integers, each integer specifies the size of one
        dimension.
        If given as a tuple, this tuple gives the complete shape.

    Returns
    -------
    out : ndarray
        The matrix of random values with shape given by `\\*args`.

    See Also
    --------
    randn, numpy.random.RandomState.rand

    Examples
    --------
    >>> np.random.seed(123)
    >>> import numpy.matlib
    >>> np.matlib.rand(2, 3)
    matrix([[0.69646919, 0.28613933, 0.22685145],
            [0.55131477, 0.71946897, 0.42310646]])
    >>> np.matlib.rand((2, 3))
    matrix([[0.9807642 , 0.68482974, 0.4809319 ],
            [0.39211752, 0.34317802, 0.72904971]])

    If the first argument is a tuple, other arguments are ignored:

    >>> np.matlib.rand((2, 3), 4)
    matrix([[0.43857224, 0.0596779 , 0.39804426],
            [0.73799541, 0.18249173, 0.17545176]])

    """
    if isinstance(args[0], tuple):
        args = args[0]
    return asmatrix(np.random.rand(*args))

def randn(*args):
    """
    Return a random matrix with data from the "standard normal" distribution.

    `randn` generates a matrix filled with random floats sampled from a
    univariate "normal" (Gaussian) distribution of mean 0 and variance 1.

    Parameters
    ----------
    \\*args : Arguments
        Shape of the output.
        If given as N integers, each integer specifies the size of one
        dimension. If given as a tuple, this tuple gives the complete shape.

    Returns
    -------
    Z : matrix of floats
        A matrix of floating-point samples drawn from the standard normal
        distribution.

    See Also
    --------
    rand, numpy.random.RandomState.randn

    Notes
    -----
    For random samples from the normal distribution with mean ``mu`` and
    standard deviation ``sigma``, use::

        sigma * np.matlib.randn(...) + mu

    Examples
    --------
    >>> np.random.seed(123)
    >>> import numpy.matlib
    >>> np.matlib.randn(1)
    matrix([[-1.0856306]])
    >>> np.matlib.randn(1, 2, 3)
    matrix([[ 0.99734545,  0.2829785 , -1.50629471],
            [-0.57860025,  1.65143654, -2.42667924]])

    Two-by-four matrix of samples from the normal distribution with
    mean 3 and standard deviation 2.5:

    >>> 2.5 * np.matlib.randn((2, 4)) + 3
    matrix([[1.92771843, 6.16484065, 0.83314899, 1.30278462],
            [2.76322758, 6.72847407, 1.40274501, 1.8900451 ]])

    """
    if isinstance(args[0], tuple):
        args = args[0]
    return asmatrix(np.random.randn(*args))

def repmat(a, m, n):
    """
    Repeat a 0-D to 2-D array or matrix MxN times.

    Parameters
    ----------
    a : array_like
        The array or matrix to be repeated.
    m, n : int
        The number of times `a` is repeated along the first and second axes.

    Returns
    -------
    out : ndarray
        The result of repeating `a`.

    Examples
    --------
    >>> import numpy.matlib
    >>> a0 = np.array(1)
    >>> np.matlib.repmat(a0, 2, 3)
    array([[1, 1, 1],
           [1, 1, 1]])

    >>> a1 = np.arange(4)
    >>> np.matlib.repmat(a1, 2, 2)
    array([[0, 1, 2, 3, 0, 1, 2, 3],
           [0, 1, 2, 3, 0, 1, 2, 3]])

    >>> a2 = np.asmatrix(np.arange(6).reshape(2, 3))
    >>> np.matlib.repmat(a2, 2, 3)
    matrix([[0, 1, 2, 0, 1, 2, 0, 1, 2],
            [3, 4, 5, 3, 4, 5, 3, 4, 5],
            [0, 1, 2, 0, 1, 2, 0, 1, 2],
            [3, 4, 5, 3, 4, 5, 3, 4, 5]])

    """
    a = asanyarray(a)
    ndim = a.ndim
    if ndim == 0:
        origrows, origcols = (1, 1)
    elif ndim == 1:
        origrows, origcols = (1, a.shape[0])
    else:
        origrows, origcols = a.shape
    rows = origrows * m
    cols = origcols * n
    c = a.reshape(1, a.size).repeat(m, 0).reshape(rows, origcols).repeat(n, 0)
    return c.reshape(rows, cols)
```
