## Supplementary software v0.2.1 for "Virtual control arms for paediatric myopia trials: external validation of axial-elongation models": matlib.pyi

```
from typing import Any, Literal, TypeAlias, TypeVar, overload

import numpy as np
import numpy.typing as npt

# ruff: noqa: F401
from numpy import (
    False_,
    ScalarType,
    True_,
    __array_namespace_info__,
    __version__,
    abs,
    absolute,
    acos,
    acosh,
    add,
    all,
    allclose,
    amax,
    amin,
    angle,
    any,
    append,
    apply_along_axis,
    apply_over_axes,
    arange,
    arccos,
    arccosh,
    arcsin,
    arcsinh,
    arctan,
    arctan2,
    arctanh,
    argmax,
    argmin,
    argpartition,
    argsort,
    argwhere,
    around,
    array,
    array2string,
    array_equal,
    array_equiv,
    array_repr,
    array_split,
    array_str,
    asanyarray,
    asarray,
    asarray_chkfinite,
    ascontiguousarray,
    asfortranarray,
    asin,
    asinh,
    asmatrix,
    astype,
    atan,
    atan2,
    atanh,
    atleast_1d,
    atleast_2d,
    atleast_3d,
    average,
    bartlett,
    base_repr,
    binary_repr,
    bincount,
    bitwise_and,
    bitwise_count,
    bitwise_invert,
    bitwise_left_shift,
    bitwise_not,
    bitwise_or,
    bitwise_right_shift,
    bitwise_xor,
    blackman,
    block,
    bmat,
    bool,
    bool_,
    broadcast,
    broadcast_arrays,
    broadcast_shapes,
    broadcast_to,
    busday_count,
    busday_offset,
    busdaycalendar,
    byte,
    bytes_,
    c_,
    can_cast,
    cbrt,
    cdouble,
    ceil,
    char,
    character,
    choose,
    clip,
    clongdouble,
    column_stack,
    common_type,
    complex64,
    complex128,
    complex256,
    complexfloating,
    compress,
    concat,
    concatenate,
    conj,
    conjugate,
    convolve,
    copy,
    copysign,
    copyto,
    core,
    corrcoef,
    correlate,
    cos,
    cosh,
    count_nonzero,
    cov,
    cross,
    csingle,
    ctypeslib,
    cumprod,
    cumsum,
    cumulative_prod,
    cumulative_sum,
    datetime64,
    datetime_as_string,
    datetime_data,
    deg2rad,
    degrees,
    delete,
    diag,
    diag_indices,
    diag_indices_from,
    diagflat,
    diagonal,
    diff,
    digitize,
    divide,
    divmod,
    dot,
    double,
    dsplit,
    dstack,
    dtype,
    dtypes,
    e,
    ediff1d,
    einsum,
    einsum_path,
    emath,
    empty_like,
    equal,
    errstate,
    euler_gamma,
    exceptions,
    exp,
    exp2,
    expand_dims,
    expm1,
    extract,
    f2py,
    fabs,
    fft,
    fill_diagonal,
    finfo,
    fix,
    flatiter,
    flatnonzero,
    flexible,
    flip,
    fliplr,
    flipud,
    float16,
    float32,
    float64,
    float128,
    float_power,
    floating,
    floor,
    floor_divide,
    fmax,
    fmin,
    fmod,
    format_float_positional,
    format_float_scientific,
    frexp,
    from_dlpack,
    frombuffer,
    fromfile,
    fromfunction,
    fromiter,
    frompyfunc,
    fromregex,
    fromstring,
    full,
    full_like,
    gcd,
    generic,
    genfromtxt,
    geomspace,
    get_include,
    get_printoptions,
    getbufsize,
    geterr,
    geterrcall,
    gradient,
    greater,
    greater_equal,
    half,
    hamming,
    hanning,
    heaviside,
    histogram,
    histogram2d,
    histogram_bin_edges,
    histogramdd,
    hsplit,
    hstack,
    hypot,
    i0,
    iinfo,
    imag,
    in1d,
    index_exp,
    indices,
    inexact,
    inf,
    info,
    inner,
    insert,
    int8,
    int16,
    int32,
    int64,
    int_,
    intc,
    integer,
    interp,
    intersect1d,
    intp,
    invert,
    is_busday,
    isclose,
    iscomplex,
    iscomplexobj,
    isdtype,
    isfinite,
    isfortran,
    isin,
    isinf,
    isnan,
    isnat,
    isneginf,
    isposinf,
    isreal,
    isrealobj,
    isscalar,
    issubdtype,
    iterable,
    ix_,
    kaiser,
    kron,
    lcm,
    ldexp,
    left_shift,
    less,
    less_equal,
    lexsort,
    lib,
    linalg,
    linspace,
    little_endian,
    load,
    loadtxt,
    log,
    log1p,
    log2,
    log10,
    logaddexp,
    logaddexp2,
    logical_and,
    logical_not,
    logical_or,
    logical_xor,
    logspace,
    long,
    longdouble,
    longlong,
    ma,
    mask_indices,
    matmul,
    matrix,
    matrix_transpose,
    matvec,
    max,
    maximum,
    may_share_memory,
    mean,
    median,
    memmap,
    meshgrid,
    mgrid,
    min,
    min_scalar_type,
    minimum,
    mintypecode,
    mod,
    modf,
    moveaxis,
    multiply,
    nan,
    nan_to_num,
    nanargmax,
    nanargmin,
    nancumprod,
    nancumsum,
    nanmax,
    nanmean,
    nanmedian,
    nanmin,
    nanpercentile,
    nanprod,
    nanquantile,
    nanstd,
    nansum,
    nanvar,
    ndarray,
    ndenumerate,
    ndim,
    ndindex,
    nditer,
    negative,
    nested_iters,
    newaxis,
    nextafter,
    nonzero,
    not_equal,
    number,
    object_,
    ogrid,
    ones_like,
    outer,
    packbits,
    pad,
    partition,
    percentile,
    permute_dims,
    pi,
    piecewise,
    place,
    poly,
    poly1d,
    polyadd,
    polyder,
    polydiv,
    polyfit,
    polyint,
    polymul,
    polynomial,
    polysub,
    polyval,
    positive,
    pow,
    power,
    printoptions,
    prod,
    promote_types,
    ptp,
    put,
    put_along_axis,
    putmask,
    quantile,
    r_,
    rad2deg,
    radians,
    random,
    ravel,
    ravel_multi_index,
    real,
    real_if_close,
    rec,
    recarray,
    reciprocal,
    record,
    remainder,
    repeat,
    require,
    reshape,
    resize,
    result_type,
    right_shift,
    rint,
    roll,
    rollaxis,
    roots,
    rot90,
    round,
    row_stack,
    s_,
    save,
    savetxt,
    savez,
    savez_compressed,
    sctypeDict,
    searchsorted,
    select,
    set_printoptions,
    setbufsize,
    setdiff1d,
    seterr,
    seterrcall,
    setxor1d,
    shape,
    shares_memory,
    short,
    show_config,
    show_runtime,
    sign,
    signbit,
    signedinteger,
    sin,
    sinc,
    single,
    sinh,
    size,
    sort,
    sort_complex,
    spacing,
    split,
    sqrt,
    square,
    squeeze,
    stack,
    std,
    str_,
    strings,
    subtract,
    sum,
    swapaxes,
    take,
    take_along_axis,
    tan,
    tanh,
    tensordot,
    test,
    testing,
    tile,
    timedelta64,
    trace,
    transpose,
    trapezoid,
    trapz,
    tri,
    tril,
    tril_indices,
    tril_indices_from,
    trim_zeros,
    triu,
    triu_indices,
    triu_indices_from,
    true_divide,
    trunc,
    typecodes,
    typename,
    typing,
    ubyte,
    ufunc,
    uint,
    uint8,
    uint16,
    uint32,
    uint64,
    uintc,
    uintp,
    ulong,
    ulonglong,
    union1d,
    unique,
    unique_all,
    unique_counts,
    unique_inverse,
    unique_values,
    unpackbits,
    unravel_index,
    unsignedinteger,
    unstack,
    unwrap,
    ushort,
    vander,
    var,
    vdot,
    vecdot,
    vecmat,
    vectorize,
    void,
    vsplit,
    vstack,
    where,
    zeros_like,
)
from numpy._typing import _ArrayLike, _DTypeLike

__all__ = ["rand", "randn", "repmat"]
__all__ += np.__all__

###

_T = TypeVar("_T", bound=np.generic)
_Matrix: TypeAlias = np.matrix[tuple[int, int], np.dtype[_T]]
_Order: TypeAlias = Literal["C", "F"]

###

# ruff: noqa: F811

#
@overload
def empty(shape: int | tuple[int, int], dtype: None = None, order: _Order = "C") -> _Matrix[np.float64]: ...
@overload
def empty(shape: int | tuple[int, int], dtype: _DTypeLike[_T], order: _Order = "C") -> _Matrix[_T]: ...
@overload
def empty(shape: int | tuple[int, int], dtype: npt.DTypeLike, order: _Order = "C") -> _Matrix[Any]: ...

#
@overload
def ones(shape: int | tuple[int, int], dtype: None = None, order: _Order = "C") -> _Matrix[np.float64]: ...
@overload
def ones(shape: int | tuple[int, int], dtype: _DTypeLike[_T], order: _Order = "C") -> _Matrix[_T]: ...
@overload
def ones(shape: int | tuple[int, int], dtype: npt.DTypeLike, order: _Order = "C") -> _Matrix[Any]: ...

#
@overload
def zeros(shape: int | tuple[int, int], dtype: None = None, order: _Order = "C") -> _Matrix[np.float64]: ...
@overload
def zeros(shape: int | tuple[int, int], dtype: _DTypeLike[_T], order: _Order = "C") -> _Matrix[_T]: ...
@overload
def zeros(shape: int | tuple[int, int], dtype: npt.DTypeLike, order: _Order = "C") -> _Matrix[Any]: ...

#
@overload
def identity(n: int, dtype: None = None) -> _Matrix[np.float64]: ...
@overload
def identity(n: int, dtype: _DTypeLike[_T]) -> _Matrix[_T]: ...
@overload
def identity(n: int, dtype: npt.DTypeLike | None = None) -> _Matrix[Any]: ...

#
@overload
def eye(
    n: int,
    M: int | None = None,
    k: int = 0,
    dtype: type[np.float64] | None = ...,
    order: _Order = "C",
) -> _Matrix[np.float64]: ...
@overload
def eye(n: int, M: int | None, k: int, dtype: _DTypeLike[_T], order: _Order = "C") -> _Matrix[_T]: ...
@overload
def eye(n: int, M: int | None = None, k: int = 0, *, dtype: _DTypeLike[_T], order: _Order = "C") -> _Matrix[_T]: ...
@overload
def eye(n: int, M: int | None = None, k: int = 0, dtype: npt.DTypeLike = ..., order: _Order = "C") -> _Matrix[Any]: ...

#
@overload
def rand(arg: int | tuple[()] | tuple[int] | tuple[int, int], /) -> _Matrix[np.float64]: ...
@overload
def rand(arg: int, /, *args: int) -> _Matrix[np.float64]: ...

#
@overload
def randn(arg: int | tuple[()] | tuple[int] | tuple[int, int], /) -> _Matrix[np.float64]: ...
@overload
def randn(arg: int, /, *args: int) -> _Matrix[np.float64]: ...

#
@overload
def repmat(a: _Matrix[_T], m: int, n: int) -> _Matrix[_T]: ...
@overload
def repmat(a: _ArrayLike[_T], m: int, n: int) -> npt.NDArray[_T]: ...
@overload
def repmat(a: npt.ArrayLike, m: int, n: int) -> npt.NDArray[Any]: ...
```
