## Supplementary software v0.2.1 for "Virtual control arms for paediatric myopia trials: external validation of axial-elongation models": __init__.py

```
"""Sub-package containing the matrix class and related functions.

"""
from . import defmatrix
from .defmatrix import *

__all__ = defmatrix.__all__

from numpy._pytesttester import PytestTester
test = PytestTester(__name__)
del PytestTester
```
