## Supplementary software v0.2.1 for "Virtual control arms for paediatric myopia trials: external validation of axial-elongation models": __init__.pyi

```
from numpy import matrix
from .defmatrix import bmat, asmatrix

__all__ = ["matrix", "bmat", "asmatrix"]
```
