## Supplementary software v0.2.1 for "Virtual control arms for paediatric myopia trials: external validation of axial-elongation models": defmatrix.py

```
__all__ = ['matrix', 'bmat', 'asmatrix']

import sys
import warnings
import ast

from .._utils import set_module
import numpy._core.numeric as N
from numpy._core.numeric import concatenate, isscalar
# While not in __all__, matrix_power used to be defined here, so we import
# it for backward compatibility.
from numpy.linalg import matrix_power


def _convert_from_string(data):
    for char in '[]':
        data = data.replace(char, '')

    rows = data.split(';')
    newdata = []
    for count, row in enumerate(rows):
        trow = row.split(',')
        newrow = []
        for col in trow:
            temp = col.split()
            newrow.extend(map(ast.literal_eval, temp))
        if count == 0:
            Ncols = len(newrow)
        elif len(newrow) != Ncols:
            raise ValueError("Rows not the same size.")
        newdata.append(newrow)
    return newdata


@set_module('numpy')
def asmatrix(data, dtype=None):
    """
    Interpret the input as a matrix.

    Unlike `matrix`, `asmatrix` does not make a copy if the input is already
    a matrix or an ndarray.  Equivalent to ``matrix(data, copy=False)``.

    Parameters
    ----------
    data : array_like
        Input data.
    dtype : data-type
       Data-type of the output matrix.

    Returns
    -------
    mat : matrix
        `data` interpreted as a matrix.

    Examples
    --------
    >>> import numpy as np
    >>> x = np.array([[1, 2], [3, 4]])

    >>> m = np.asmatrix(x)

    >>> x[0,0] = 5

    >>> m
    matrix([[5, 2],
            [3, 4]])

    """
    return matrix(data, dtype=dtype, copy=False)


@set_module('numpy')
class matrix(N.ndarray):
    """
    matrix(data, dtype=None, copy=True)

    Returns a matrix from an array-like object, or from a string of data.

    A matrix is a specialized 2-D array that retains its 2-D nature
    through operations.  It has certain special operators, such as ``*``
    (matrix multiplication) and ``**`` (matrix power).

    .. note:: It is no longer recommended to use this class, even for linear
              algebra. Instead use regular arrays. The class may be removed
              in the future.

    Parameters
    ----------
    data : array_like or string
       If `data` is a string, it is interpreted as a matrix with commas
       or spaces separating columns, and semicolons separating rows.
    dtype : data-type
       Data-type of the output matrix.
    copy : bool
       If `data` is already an `ndarray`, then this flag determines
       whether the data is copied (the default), or whether a view is
       constructed.

    See Also
    --------
    array

    Examples
    --------
    >>> import numpy as np
    >>> a = np.matrix('1 2; 3 4')
    >>> a
    matrix([[1, 2],
            [3, 4]])

    >>> np.matrix([[1, 2], [3, 4]])
    matrix([[1, 2],
            [3, 4]])

    """
    __array_priority__ = 10.0
    def __new__(subtype, data, dtype=None, copy=True):
        warnings.warn('the matrix subclass is not the recommended way to '
                      'represent matrices or deal with linear algebra (see '
                      'https://docs.scipy.org/doc/numpy/user/'
                      'numpy-for-matlab-users.html). '
                      'Please adjust your code to use regular ndarray.',
                      PendingDeprecationWarning, stacklevel=2)
        if isinstance(data, matrix):
            dtype2 = data.dtype
            if (dtype is None):
                dtype = dtype2
            if (dtype2 == dtype) and (not copy):
                return data
            return data.astype(dtype)

        if isinstance(data, N.ndarray):
            if dtype is None:
                intype = data.dtype
            else:
                intype = N.dtype(dtype)
            new = data.view(subtype)
            if intype != data.dtype:
                return new.astype(intype)
            if copy:
                return new.copy()
            else:
                return new

        if isinstance(data, str):
            data = _convert_from_string(data)

        # now convert data to an array
        copy = None if not copy else True
        arr = N.array(data, dtype=dtype, copy=copy)
        ndim = arr.ndim
        shape = arr.shape
        if (ndim > 2):
            raise ValueError("matrix must be 2-dimensional")
        elif ndim == 0:
            shape = (1, 1)
        elif ndim == 1:
            shape = (1, shape[0])

        order = 'C'
        if (ndim == 2) and arr.flags.fortran:
            order = 'F'

        if not (order or arr.flags.contiguous):
            arr = arr.copy()

        ret = N.ndarray.__new__(subtype, shape, arr.dtype,
                                buffer=arr,
                                order=order)
        return ret

    def __array_finalize__(self, obj):
        self._getitem = False
        if (isinstance(obj, matrix) and obj._getitem):
            return
        ndim = self.ndim
        if (ndim == 2):
            return
        if (ndim > 2):
            newshape = tuple([x for x in self.shape if x > 1])
            ndim = len(newshape)
            if ndim == 2:
                self.shape = newshape
                return
            elif (ndim > 2):
                raise ValueError("shape too large to be a matrix.")
        else:
            newshape = self.shape
        if ndim == 0:
            self.shape = (1, 1)
        elif ndim == 1:
            self.shape = (1, newshape[0])
        return

    def __getitem__(self, index):
        self._getitem = True

        try:
            out = N.ndarray.__getitem__(self, index)
        finally:
            self._getitem = False

        if not isinstance(out, N.ndarray):
            return out

        if out.ndim == 0:
            return out[()]
        if out.ndim == 1:
            sh = out.shape[0]
            # Determine when we should have a column array
            try:
                n = len(index)
            except Exception:
                n = 0
            if n > 1 and isscalar(index[1]):
                out.shape = (sh, 1)
            else:
                out.shape = (1, sh)
        return out

    def __mul__(self, other):
        if isinstance(other, (N.ndarray, list, tuple)) :
            # This promotes 1-D vectors to row vectors
            return N.dot(self, asmatrix(other))
        if isscalar(other) or not hasattr(other, '__rmul__') :
            return N.dot(self, other)
        return NotImplemented

    def __rmul__(self, other):
        return N.dot(other, self)

    def __imul__(self, other):
        self[:] = self * other
        return self

    def __pow__(self, other):
        return matrix_power(self, other)

    def __ipow__(self, other):
        self[:] = self ** other
        return self

    def __rpow__(self, other):
        return NotImplemented

    def _align(self, axis):
        """A convenience function for operations that need to preserve axis
        orientation.
        """
        if axis is None:
            return self[0, 0]
        elif axis==0:
            return self
        elif axis==1:
            return self.transpose()
        else:
            raise ValueError("unsupported axis")

    def _collapse(self, axis):
        """A convenience function for operations that want to collapse
        to a scalar like _align, but are using keepdims=True
        """
        if axis is None:
            return self[0, 0]
        else:
            return self

    # Necessary because base-class tolist expects dimension
    #  reduction by x[0]
    def tolist(self):
        """
        Return the matrix as a (possibly nested) list.

        See `ndarray.tolist` for full documentation.

        See Also
        --------
        ndarray.tolist

        Examples
        --------
        >>> x = np.matrix(np.arange(12).reshape((3,4))); x
        matrix([[ 0,  1,  2,  3],
                [ 4,  5,  6,  7],
                [ 8,  9, 10, 11]])
        >>> x.tolist()
        [[0, 1, 2, 3], [4, 5, 6, 7], [8, 9, 10, 11]]

        """
        return self.__array__().tolist()

    # To preserve orientation of result...
    def sum(self, axis=None, dtype=None, out=None):
        """
        Returns the sum of the matrix elements, along the given axis.

        Refer to `numpy.sum` for full documentation.

        See Also
        --------
        numpy.sum

        Notes
        -----
        This is the same as `ndarray.sum`, except that where an `ndarray` would
        be returned, a `matrix` object is returned instead.

        Examples
        --------
        >>> x = np.matrix([[1, 2], [4, 3]])
        >>> x.sum()
        10
        >>> x.sum(axis=1)
        matrix([[3],
                [7]])
        >>> x.sum(axis=1, dtype='float')
        matrix([[3.],
                [7.]])
        >>> out = np.zeros((2, 1), dtype='float')
        >>> x.sum(axis=1, dtype='float', out=np.asmatrix(out))
        matrix([[3.],
                [7.]])

        """
        return N.ndarray.sum(self, axis, dtype, out, keepdims=True)._collapse(axis)


    # To update docstring from array to matrix...
    def squeeze(self, axis=None):
        """
        Return a possibly reshaped matrix.

        Refer to `numpy.squeeze` for more documentation.

        Parameters
        ----------
        axis : None or int or tuple of ints, optional
            Selects a subset of the axes of length one in the shape.
            If an axis is selected with shape entry greater than one,
            an error is raised.

        Returns
        -------
        squeezed : matrix
            The matrix, but as a (1, N) matrix if it had shape (N, 1).

        See Also
        --------
        numpy.squeeze : related function

        Notes
        -----
        If `m` has a single column then that column is returned
        as the single row of a matrix.  Otherwise `m` is returned.
        The returned matrix is always either `m` itself or a view into `m`.
        Supplying an axis keyword argument will not affect the returned matrix
        but it may cause an error to be raised.

        Examples
        --------
        >>> c = np.matrix([[1], [2]])
        >>> c
        matrix([[1],
                [2]])
        >>> c.squeeze()
        matrix([[1, 2]])
        >>> r = c.T
        >>> r
        matrix([[1, 2]])
        >>> r.squeeze()
        matrix([[1, 2]])
        >>> m = np.matrix([[1, 2], [3, 4]])
        >>> m.squeeze()
        matrix([[1, 2],
                [3, 4]])

        """
        return N.ndarray.squeeze(self, axis=axis)


    # To update docstring from array to matrix...
    def flatten(self, order='C'):
        """
        Return a flattened copy of the matrix.

        All `N` elements of the matrix are placed into a single row.

        Parameters
        ----------
        order : {'C', 'F', 'A', 'K'}, optional
            'C' means to flatten in row-major (C-style) order. 'F' means to
            flatten in column-major (Fortran-style) order. 'A' means to
            flatten in column-major order if `m` is Fortran *contiguous* in
            memory, row-major order otherwise. 'K' means to flatten `m` in
            the order the elements occur in memory. The default is 'C'.

        Returns
        -------
        y : matrix
            A copy of the matrix, flattened to a `(1, N)` matrix where `N`
            is the number of elements in the original matrix.

        See Also
        --------
        ravel : Return a flattened array.
        flat : A 1-D flat iterator over the matrix.

        Examples
        --------
        >>> m = np.matrix([[1,2], [3,4]])
        >>> m.flatten()
        matrix([[1, 2, 3, 4]])
        >>> m.flatten('F')
        matrix([[1, 3, 2, 4]])

        """
        return N.ndarray.flatten(self, order=order)

    def mean(self, axis=None, dtype=None, out=None):
        """
        Returns the average of the matrix elements along the given axis.

        Refer to `numpy.mean` for full documentation.

        See Also
        --------
        numpy.mean

        Notes
        -----
        Same as `ndarray.mean` except that, where that returns an `ndarray`,
        this returns a `matrix` object.

        Examples
        --------
        >>> x = np.matrix(np.arange(12).reshape((3, 4)))
        >>> x
        matrix([[ 0,  1,  2,  3],
                [ 4,  5,  6,  7],
                [ 8,  9, 10, 11]])
        >>> x.mean()
        5.5
        >>> x.mean(0)
        matrix([[4., 5., 6., 7.]])
        >>> x.mean(1)
        matrix([[ 1.5],
                [ 5.5],
                [ 9.5]])

        """
        return N.ndarray.mean(self, axis, dtype, out, keepdims=True)._collapse(axis)

    def std(self, axis=None, dtype=None, out=None, ddof=0):
        """
        Return the standard deviation of the array elements along the given axis.

        Refer to `numpy.std` for full documentation.

        See Also
        --------
        numpy.std

        Notes
        -----
        This is the same as `ndarray.std`, except that where an `ndarray` would
        be returned, a `matrix` object is returned instead.

        Examples
        --------
        >>> x = np.matrix(np.arange(12).reshape((3, 4)))
        >>> x
        matrix([[ 0,  1,  2,  3],
                [ 4,  5,  6,  7],
                [ 8,  9, 10, 11]])
        >>> x.std()
        3.4520525295346629 # may vary
        >>> x.std(0)
        matrix([[ 3.26598632,  3.26598632,  3.26598632,  3.26598632]]) # may vary
        >>> x.std(1)
        matrix([[ 1.11803399],
                [ 1.11803399],
                [ 1.11803399]])

        """
        return N.ndarray.std(self, axis, dtype, out, ddof, keepdims=True)._collapse(axis)

    def var(self, axis=None, dtype=None, out=None, ddof=0):
        """
        Returns the variance of the matrix elements, along the given axis.

        Refer to `numpy.var` for full documentation.

        See Also
        --------
        numpy.var

        Notes
        -----
        This is the same as `ndarray.var`, except that where an `ndarray` would
        be returned, a `matrix` object is returned instead.

        Examples
        --------
        >>> x = np.matrix(np.arange(12).reshape((3, 4)))
        >>> x
        matrix([[ 0,  1,  2,  3],
                [ 4,  5,  6,  7],
                [ 8,  9, 10, 11]])
        >>> x.var()
        11.916666666666666
        >>> x.var(0)
        matrix([[ 10.66666667,  10.66666667,  10.66666667,  10.66666667]]) # may vary
        >>> x.var(1)
        matrix([[1.25],
                [1.25],
                [1.25]])

        """
        return N.ndarray.var(self, axis, dtype, out, ddof, keepdims=True)._collapse(axis)

    def prod(self, axis=None, dtype=None, out=None):
        """
        Return the product of the array elements over the given axis.

        Refer to `prod` for full documentation.

        See Also
        --------
        prod, ndarray.prod

        Notes
        -----
        Same as `ndarray.prod`, except, where that returns an `ndarray`, this
        returns a `matrix` object instead.

        Examples
        --------
        >>> x = np.matrix(np.arange(12).reshape((3,4))); x
        matrix([[ 0,  1,  2,  3],
                [ 4,  5,  6,  7],
                [ 8,  9, 10, 11]])
        >>> x.prod()
        0
        >>> x.prod(0)
        matrix([[  0,  45, 120, 231]])
        >>> x.prod(1)
        matrix([[   0],
                [ 840],
                [7920]])

        """
        return N.ndarray.prod(self, axis, dtype, out, keepdims=True)._collapse(axis)

    def any(self, axis=None, out=None):
        """
        Test whether any array element along a given axis evaluates to True.

        Refer to `numpy.any` for full documentation.

        Parameters
        ----------
        axis : int, optional
            Axis along which logical OR is performed
        out : ndarray, optional
            Output to existing array instead of creating new one, must have
            same shape as expected output

        Returns
        -------
            any : bool, ndarray
                Returns a single bool if `axis` is ``None``; otherwise,
                returns `ndarray`

        """
        return N.ndarray.any(self, axis, out, keepdims=True)._collapse(axis)

    def all(self, axis=None, out=None):
        """
        Test whether all matrix elements along a given axis evaluate to True.

        Parameters
        ----------
        See `numpy.all` for complete descriptions

        See Also
        --------
        numpy.all

        Notes
        -----
        This is the same as `ndarray.all`, but it returns a `matrix` object.

        Examples
        --------
        >>> x = np.matrix(np.arange(12).reshape((3,4))); x
        matrix([[ 0,  1,  2,  3],
                [ 4,  5,  6,  7],
                [ 8,  9, 10, 11]])
        >>> y = x[0]; y
        matrix([[0, 1, 2, 3]])
        >>> (x == y)
        matrix([[ True,  True,  True,  True],
                [False, False, False, False],
                [False, False, False, False]])
        >>> (x == y).all()
        False
        >>> (x == y).all(0)
        matrix([[False, False, False, False]])
        >>> (x == y).all(1)
        matrix([[ True],
                [False],
                [False]])

        """
        return N.ndarray.all(self, axis, out, keepdims=True)._collapse(axis)

    def max(self, axis=None, out=None):
        """
        Return the maximum value along an axis.

        Parameters
        ----------
        See `amax` for complete descriptions

        See Also
        --------
        amax, ndarray.max

        Notes
        -----
        This is the same as `ndarray.max`, but returns a `matrix` object
        where `ndarray.max` would return an ndarray.

        Examples
        --------
        >>> x = np.matrix(np.arange(12).reshape((3,4))); x
        matrix([[ 0,  1,  2,  3],
                [ 4,  5,  6,  7],
                [ 8,  9, 10, 11]])
        >>> x.max()
        11
        >>> x.max(0)
        matrix([[ 8,  9, 10, 11]])
        >>> x.max(1)
        matrix([[ 3],
                [ 7],
                [11]])

        """
        return N.ndarray.max(self, axis, out, keepdims=True)._collapse(axis)

    def argmax(self, axis=None, out=None):
        """
        Indexes of the maximum values along an axis.

        Return the indexes of the first occurrences of the maximum values
        along the specified axis.  If axis is None, the index is for the
        flattened matrix.

        Parameters
        ----------
        See `numpy.argmax` for complete descriptions

        See Also
        --------
        numpy.argmax

        Notes
        -----
        This is the same as `ndarray.argmax`, but returns a `matrix` object
        where `ndarray.argmax` would return an `ndarray`.

        Examples
        --------
        >>> x = np.matrix(np.arange(12).reshape((3,4))); x
        matrix([[ 0,  1,  2,  3],
                [ 4,  5,  6,  7],
                [ 8,  9, 10, 11]])
        >>> x.argmax()
        11
        >>> x.argmax(0)
        matrix([[2, 2, 2, 2]])
        >>> x.argmax(1)
        matrix([[3],
                [3],
                [3]])

        """
        return N.ndarray.argmax(self, axis, out)._align(axis)

    def min(self, axis=None, out=None):
        """
        Return the minimum value along an axis.

        Parameters
        ----------
        See `amin` for complete descriptions.

        See Also
        --------
        amin, ndarray.min

        Notes
        -----
        This is the same as `ndarray.min`, but returns a `matrix` object
        where `ndarray.min` would return an ndarray.

        Examples
        --------
        >>> x = -np.matrix(np.arange(12).reshape((3,4))); x
        matrix([[  0,  -1,  -2,  -3],
                [ -4,  -5,  -6,  -7],
                [ -8,  -9, -10, -11]])
        >>> x.min()
        -11
        >>> x.min(0)
        matrix([[ -8,  -9, -10, -11]])
        >>> x.min(1)
        matrix([[ -3],
                [ -7],
                [-11]])

        """
        return N.ndarray.min(self, axis, out, keepdims=True)._collapse(axis)

    def argmin(self, axis=None, out=None):
        """
        Indexes of the minimum values along an axis.

        Return the indexes of the first occurrences of the minimum values
        along the specified axis.  If axis is None, the index is for the
        flattened matrix.

        Parameters
        ----------
        See `numpy.argmin` for complete descriptions.

        See Also
        --------
        numpy.argmin

        Notes
        -----
        This is the same as `ndarray.argmin`, but returns a `matrix` object
        where `ndarray.argmin` would return an `ndarray`.

        Examples
        --------
        >>> x = -np.matrix(np.arange(12).reshape((3,4))); x
        matrix([[  0,  -1,  -2,  -3],
                [ -4,  -5,  -6,  -7],
                [ -8,  -9, -10, -11]])
        >>> x.argmin()
        11
        >>> x.argmin(0)
        matrix([[2, 2, 2, 2]])
        >>> x.argmin(1)
        matrix([[3],
                [3],
                [3]])

        """
        return N.ndarray.argmin(self, axis, out)._align(axis)

    def ptp(self, axis=None, out=None):
        """
        Peak-to-peak (maximum - minimum) value along the given axis.

        Refer to `numpy.ptp` for full documentation.

        See Also
        --------
        numpy.ptp

        Notes
        -----
        Same as `ndarray.ptp`, except, where that would return an `ndarray` object,
        this returns a `matrix` object.

        Examples
        --------
        >>> x = np.matrix(np.arange(12).reshape((3,4))); x
        matrix([[ 0,  1,  2,  3],
                [ 4,  5,  6,  7],
                [ 8,  9, 10, 11]])
        >>> x.ptp()
        11
        >>> x.ptp(0)
        matrix([[8, 8, 8, 8]])
        >>> x.ptp(1)
        matrix([[3],
                [3],
                [3]])

        """
        return N.ptp(self, axis, out)._align(axis)

    @property
    def I(self):
        """
        Returns the (multiplicative) inverse of invertible `self`.

        Parameters
        ----------
        None

        Returns
        -------
        ret : matrix object
            If `self` is non-singular, `ret` is such that ``ret * self`` ==
            ``self * ret`` == ``np.matrix(np.eye(self[0,:].size))`` all return
            ``True``.

        Raises
        ------
        numpy.linalg.LinAlgError: Singular matrix
            If `self` is singular.

        See Also
        --------
        linalg.inv

        Examples
        --------
        >>> m = np.matrix('[1, 2; 3, 4]'); m
        matrix([[1, 2],
                [3, 4]])
        >>> m.getI()
        matrix([[-2. ,  1. ],
                [ 1.5, -0.5]])
        >>> m.getI() * m
        matrix([[ 1.,  0.], # may vary
                [ 0.,  1.]])

        """
        M, N = self.shape
        if M == N:
            from numpy.linalg import inv as func
        else:
            from numpy.linalg import pinv as func
        return asmatrix(func(self))

    @property
    def A(self):
        """
        Return `self` as an `ndarray` object.

        Equivalent to ``np.asarray(self)``.

        Parameters
        ----------
        None

        Returns
        -------
        ret : ndarray
            `self` as an `ndarray`

        Examples
        --------
        >>> x = np.matrix(np.arange(12).reshape((3,4))); x
        matrix([[ 0,  1,  2,  3],
                [ 4,  5,  6,  7],
                [ 8,  9, 10, 11]])
        >>> x.getA()
        array([[ 0,  1,  2,  3],
               [ 4,  5,  6,  7],
               [ 8,  9, 10, 11]])

        """
        return self.__array__()

    @property
    def A1(self):
        """
        Return `self` as a flattened `ndarray`.

        Equivalent to ``np.asarray(x).ravel()``

        Parameters
        ----------
        None

        Returns
        -------
        ret : ndarray
            `self`, 1-D, as an `ndarray`

        Examples
        --------
        >>> x = np.matrix(np.arange(12).reshape((3,4))); x
        matrix([[ 0,  1,  2,  3],
                [ 4,  5,  6,  7],
                [ 8,  9, 10, 11]])
        >>> x.getA1()
        array([ 0,  1,  2, ...,  9, 10, 11])


        """
        return self.__array__().ravel()


    def ravel(self, order='C'):
        """
        Return a flattened matrix.

        Refer to `numpy.ravel` for more documentation.

        Parameters
        ----------
        order : {'C', 'F', 'A', 'K'}, optional
            The elements of `m` are read using this index order. 'C' means to
            index the elements in C-like order, with the last axis index
            changing fastest, back to the first axis index changing slowest.
            'F' means to index the elements in Fortran-like index order, with
            the first index changing fastest, and the last index changing
            slowest. Note that the 'C' and 'F' options take no account of the
            memory layout of the underlying array, and only refer to the order
            of axis indexing.  'A' means to read the elements in Fortran-like
            index order if `m` is Fortran *contiguous* in memory, C-like order
            otherwise.  'K' means to read the elements in the order they occur
            in memory, except for reversing the data when strides are negative.
            By default, 'C' index order is used.

        Returns
        -------
        ret : matrix
            Return the matrix flattened to shape `(1, N)` where `N`
            is the number of elements in the original matrix.
            A copy is made only if necessary.

        See Also
        --------
        matrix.flatten : returns a similar output matrix but always a copy
        matrix.flat : a flat iterator on the array.
        numpy.ravel : related function which returns an ndarray

        """
        return N.ndarray.ravel(self, order=order)

    @property
    def T(self):
        """
        Returns the transpose of the matrix.

        Does *not* conjugate!  For the complex conjugate transpose, use ``.H``.

        Parameters
        ----------
        None

        Returns
        -------
        ret : matrix object
            The (non-conjugated) transpose of the matrix.

        See Also
        --------
        transpose, getH

        Examples
        --------
        >>> m = np.matrix('[1, 2; 3, 4]')
        >>> m
        matrix([[1, 2],
                [3, 4]])
        >>> m.getT()
        matrix([[1, 3],
                [2, 4]])

        """
        return self.transpose()

    @property
    def H(self):
        """
        Returns the (complex) conjugate transpose of `self`.

        Equivalent to ``np.transpose(self)`` if `self` is real-valued.

        Parameters
        ----------
        None

        Returns
        -------
        ret : matrix object
            complex conjugate transpose of `self`

        Examples
        --------
        >>> x = np.matrix(np.arange(12).reshape((3,4)))
        >>> z = x - 1j*x; z
        matrix([[  0. +0.j,   1. -1.j,   2. -2.j,   3. -3.j],
                [  4. -4.j,   5. -5.j,   6. -6.j,   7. -7.j],
                [  8. -8.j,   9. -9.j,  10.-10.j,  11.-11.j]])
        >>> z.getH()
        matrix([[ 0. -0.j,  4. +4.j,  8. +8.j],
                [ 1. +1.j,  5. +5.j,  9. +9.j],
                [ 2. +2.j,  6. +6.j, 10.+10.j],
                [ 3. +3.j,  7. +7.j, 11.+11.j]])

        """
        if issubclass(self.dtype.type, N.complexfloating):
            return self.transpose().conjugate()
        else:
            return self.transpose()

    # kept for compatibility
    getT = T.fget
    getA = A.fget
    getA1 = A1.fget
    getH = H.fget
    getI = I.fget

def _from_string(str, gdict, ldict):
    rows = str.split(';')
    rowtup = []
    for row in rows:
        trow = row.split(',')
        newrow = []
        for x in trow:
            newrow.extend(x.split())
        trow = newrow
        coltup = []
        for col in trow:
            col = col.strip()
            try:
                thismat = ldict[col]
            except KeyError:
                try:
                    thismat = gdict[col]
                except KeyError as e:
                    raise NameError(f"name {col!r} is not defined") from None

            coltup.append(thismat)
        rowtup.append(concatenate(coltup, axis=-1))
    return concatenate(rowtup, axis=0)


@set_module('numpy')
def bmat(obj, ldict=None, gdict=None):
    """
    Build a matrix object from a string, nested sequence, or array.

    Parameters
    ----------
    obj : str or array_like
        Input data. If a string, variables in the current scope may be
        referenced by name.
    ldict : dict, optional
        A dictionary that replaces local operands in current frame.
        Ignored if `obj` is not a string or `gdict` is None.
    gdict : dict, optional
        A dictionary that replaces global operands in current frame.
        Ignored if `obj` is not a string.

    Returns
    -------
    out : matrix
        Returns a matrix object, which is a specialized 2-D array.

    See Also
    --------
    block :
        A generalization of this function for N-d arrays, that returns normal
        ndarrays.

    Examples
    --------
    >>> import numpy as np
    >>> A = np.asmatrix('1 1; 1 1')
    >>> B = np.asmatrix('2 2; 2 2')
    >>> C = np.asmatrix('3 4; 5 6')
    >>> D = np.asmatrix('7 8; 9 0')

    All the following expressions construct the same block matrix:

    >>> np.bmat([[A, B], [C, D]])
    matrix([[1, 1, 2, 2],
            [1, 1, 2, 2],
            [3, 4, 7, 8],
            [5, 6, 9, 0]])
    >>> np.bmat(np.r_[np.c_[A, B], np.c_[C, D]])
    matrix([[1, 1, 2, 2],
            [1, 1, 2, 2],
            [3, 4, 7, 8],
            [5, 6, 9, 0]])
    >>> np.bmat('A,B; C,D')
    matrix([[1, 1, 2, 2],
            [1, 1, 2, 2],
            [3, 4, 7, 8],
            [5, 6, 9, 0]])

    """
    if isinstance(obj, str):
        if gdict is None:
            # get previous frame
            frame = sys._getframe().f_back
            glob_dict = frame.f_globals
            loc_dict = frame.f_locals
        else:
            glob_dict = gdict
            loc_dict = ldict

        return matrix(_from_string(obj, glob_dict, loc_dict))

    if isinstance(obj, (tuple, list)):
        # [[A,B],[C,D]]
        arr_rows = []
        for row in obj:
            if isinstance(row, N.ndarray):  # not 2-d
                return matrix(concatenate(obj, axis=-1))
            else:
                arr_rows.append(concatenate(row, axis=-1))
        return matrix(concatenate(arr_rows, axis=0))
    if isinstance(obj, N.ndarray):
        return matrix(obj)
```
