## Supplementary software v0.2.1 for "Virtual control arms for paediatric myopia trials: external validation of axial-elongation models": defmatrix.pyi

```
from collections.abc import Mapping, Sequence
from typing import Any

from numpy import matrix
from numpy._typing import ArrayLike, DTypeLike, NDArray

__all__ = ["asmatrix", "bmat", "matrix"]

def bmat(
    obj: str | Sequence[ArrayLike] | NDArray[Any],
    ldict: None | Mapping[str, Any] = ...,
    gdict: None | Mapping[str, Any] = ...,
) -> matrix[tuple[int, int], Any]: ...

def asmatrix(
    data: ArrayLike, dtype: DTypeLike = ...
) -> matrix[tuple[int, int], Any]: ...
```
