## Supplementary software v0.2.1 for "Virtual control arms for paediatric myopia trials: external validation of axial-elongation models": __init__.py

```
"""
A sub-package for efficiently dealing with polynomials.

Within the documentation for this sub-package, a "finite power series,"
i.e., a polynomial (also referred to simply as a "series") is represented
by a 1-D numpy array of the polynomial's coefficients, ordered from lowest
order term to highest.  For example, array([1,2,3]) represents
``P_0 + 2*P_1 + 3*P_2``, where P_n is the n-th order basis polynomial
applicable to the specific module in question, e.g., `polynomial` (which
"wraps" the "standard" basis) or `chebyshev`.  For optimal performance,
all operations on polynomials, including evaluation at an argument, are
implemented as operations on the coefficients.  Additional (module-specific)
information can be found in the docstring for the module of interest.

This package provides *convenience classes* for each of six different kinds
of polynomials:

========================    ================
**Name**                    **Provides**
========================    ================
`~polynomial.Polynomial`    Power series
`~chebyshev.Chebyshev`      Chebyshev series
`~legendre.Legendre`        Legendre series
`~laguerre.Laguerre`        Laguerre series
`~hermite.Hermite`          Hermite series
`~hermite_e.HermiteE`       HermiteE series
========================    ================

These *convenience classes* provide a consistent interface for creating,
manipulating, and fitting data with polynomials of different bases.
The convenience classes are the preferred interface for the `~numpy.polynomial`
package, and are available from the ``numpy.polynomial`` namespace.
This eliminates the need to navigate to the corresponding submodules, e.g.
``np.polynomial.Polynomial`` or ``np.polynomial.Chebyshev`` instead of
``np.polynomial.polynomial.Polynomial`` or
``np.polynomial.chebyshev.Chebyshev``, respectively.
The classes provide a more consistent and concise interface than the
type-specific functions defined in the submodules for each type of polynomial.
For example, to fit a Chebyshev polynomial with degree ``1`` to data given
by arrays ``xdata`` and ``ydata``, the
`~chebyshev.Chebyshev.fit` class method::

    >>> from numpy.polynomial import Chebyshev
    >>> xdata = [1, 2, 3, 4]
    >>> ydata = [1, 4, 9, 16]
    >>> c = Chebyshev.fit(xdata, ydata, deg=1)

is preferred over the `chebyshev.chebfit` function from the
``np.polynomial.chebyshev`` module::

    >>> from numpy.polynomial.chebyshev import chebfit
    >>> c = chebfit(xdata, ydata, deg=1)

See :doc:`routines.polynomials.classes` for more details.

Convenience Classes
===================

The following lists the various constants and methods common to all of
the classes representing the various kinds of polynomials. In the following,
the term ``Poly`` represents any one of the convenience classes (e.g.
`~polynomial.Polynomial`, `~chebyshev.Chebyshev`, `~hermite.Hermite`, etc.)
while the lowercase ``p`` represents an **instance** of a polynomial class.

Constants
---------

- ``Poly.domain``     -- Default domain
- ``Poly.window``     -- Default window
- ``Poly.basis_name`` -- String used to represent the basis
- ``Poly.maxpower``   -- Maximum value ``n`` such that ``p**n`` is allowed
- ``Poly.nickname``   -- String used in printing

Creation
--------

Methods for creating polynomial instances.

- ``Poly.basis(degree)``    -- Basis polynomial of given degree
- ``Poly.identity()``       -- ``p`` where ``p(x) = x`` for all ``x``
- ``Poly.fit(x, y, deg)``   -- ``p`` of degree ``deg`` with coefficients
  determined by the least-squares fit to the data ``x``, ``y``
- ``Poly.fromroots(roots)`` -- ``p`` with specified roots
- ``p.copy()``              -- Create a copy of ``p``

Conversion
----------

Methods for converting a polynomial instance of one kind to another.

- ``p.cast(Poly)``    -- Convert ``p`` to instance of kind ``Poly``
- ``p.convert(Poly)`` -- Convert ``p`` to instance of kind ``Poly`` or map
  between ``domain`` and ``window``

Calculus
--------
- ``p.deriv()`` -- Take the derivative of ``p``
- ``p.integ()`` -- Integrate ``p``

Validation
----------
- ``Poly.has_samecoef(p1, p2)``   -- Check if coefficients match
- ``Poly.has_samedomain(p1, p2)`` -- Check if domains match
- ``Poly.has_sametype(p1, p2)``   -- Check if types match
- ``Poly.has_samewindow(p1, p2)`` -- Check if windows match

Misc
----
- ``p.linspace()`` -- Return ``x, p(x)`` at equally-spaced points in ``domain``
- ``p.mapparms()`` -- Return the parameters for the linear mapping between
  ``domain`` and ``window``.
- ``p.roots()``    -- Return the roots of ``p``.
- ``p.trim()``     -- Remove trailing coefficients.
- ``p.cutdeg(degree)`` -- Truncate ``p`` to given degree
- ``p.truncate(size)`` -- Truncate ``p`` to given size

"""
from .polynomial import Polynomial
from .chebyshev import Chebyshev
from .legendre import Legendre
from .hermite import Hermite
from .hermite_e import HermiteE
from .laguerre import Laguerre

__all__ = [
    "set_default_printstyle",
    "polynomial", "Polynomial",
    "chebyshev", "Chebyshev",
    "legendre", "Legendre",
    "hermite", "Hermite",
    "hermite_e", "HermiteE",
    "laguerre", "Laguerre",
]


def set_default_printstyle(style):
    """
    Set the default format for the string representation of polynomials.

    Values for ``style`` must be valid inputs to ``__format__``, i.e. 'ascii'
    or 'unicode'.

    Parameters
    ----------
    style : str
        Format string for default printing style. Must be either 'ascii' or
        'unicode'.

    Notes
    -----
    The default format depends on the platform: 'unicode' is used on
    Unix-based systems and 'ascii' on Windows. This determination is based on
    default font support for the unicode superscript and subscript ranges.

    Examples
    --------
    >>> p = np.polynomial.Polynomial([1, 2, 3])
    >>> c = np.polynomial.Chebyshev([1, 2, 3])
    >>> np.polynomial.set_default_printstyle('unicode')
    >>> print(p)
    1.0 + 2.0·x + 3.0·x²
    >>> print(c)
    1.0 + 2.0·T₁(x) + 3.0·T₂(x)
    >>> np.polynomial.set_default_printstyle('ascii')
    >>> print(p)
    1.0 + 2.0 x + 3.0 x**2
    >>> print(c)
    1.0 + 2.0 T_1(x) + 3.0 T_2(x)
    >>> # Formatting supersedes all class/package-level defaults
    >>> print(f"{p:unicode}")
    1.0 + 2.0·x + 3.0·x²
    """
    if style not in ('unicode', 'ascii'):
        raise ValueError(
            f"Unsupported format string '{style}'. Valid options are 'ascii' "
            f"and 'unicode'"
        )
    _use_unicode = True
    if style == 'ascii':
        _use_unicode = False
    from ._polybase import ABCPolyBase
    ABCPolyBase._use_unicode = _use_unicode


from numpy._pytesttester import PytestTester
test = PytestTester(__name__)
del PytestTester
```
