## Supplementary software v0.2.1 for "Virtual control arms for paediatric myopia trials: external validation of axial-elongation models": __init__.pyi

```
from typing import Final, Literal

from .polynomial import Polynomial
from .chebyshev import Chebyshev
from .legendre import Legendre
from .hermite import Hermite
from .hermite_e import HermiteE
from .laguerre import Laguerre
from . import polynomial, chebyshev, legendre, hermite, hermite_e, laguerre

__all__ = [
    "set_default_printstyle",
    "polynomial", "Polynomial",
    "chebyshev", "Chebyshev",
    "legendre", "Legendre",
    "hermite", "Hermite",
    "hermite_e", "HermiteE",
    "laguerre", "Laguerre",
]

def set_default_printstyle(style: Literal["ascii", "unicode"]) -> None: ...

from numpy._pytesttester import PytestTester as _PytestTester
test: Final[_PytestTester]
```
