## Supplementary software v0.2.1 for "Virtual control arms for paediatric myopia trials: external validation of axial-elongation models": _polybase.py

```
"""
Abstract base class for the various polynomial Classes.

The ABCPolyBase class provides the methods needed to implement the common API
for the various polynomial classes. It operates as a mixin, but uses the
abc module from the stdlib, hence it is only available for Python >= 2.6.

"""
import os
import abc
import numbers
from typing import Callable

import numpy as np
from . import polyutils as pu

__all__ = ['ABCPolyBase']

class ABCPolyBase(abc.ABC):
    """An abstract base class for immutable series classes.

    ABCPolyBase provides the standard Python numerical methods
    '+', '-', '*', '//', '%', 'divmod', '**', and '()' along with the
    methods listed below.

    Parameters
    ----------
    coef : array_like
        Series coefficients in order of increasing degree, i.e.,
        ``(1, 2, 3)`` gives ``1*P_0(x) + 2*P_1(x) + 3*P_2(x)``, where
        ``P_i`` is the basis polynomials of degree ``i``.
    domain : (2,) array_like, optional
        Domain to use. The interval ``[domain[0], domain[1]]`` is mapped
        to the interval ``[window[0], window[1]]`` by shifting and scaling.
        The default value is the derived class domain.
    window : (2,) array_like, optional
        Window, see domain for its use. The default value is the
        derived class window.
    symbol : str, optional
        Symbol used to represent the independent variable in string
        representations of the polynomial expression, e.g. for printing.
        The symbol must be a valid Python identifier. Default value is 'x'.

        .. versionadded:: 1.24

    Attributes
    ----------
    coef : (N,) ndarray
        Series coefficients in order of increasing degree.
    domain : (2,) ndarray
        Domain that is mapped to window.
    window : (2,) ndarray
        Window that domain is mapped to.
    symbol : str
        Symbol representing the independent variable.

    Class Attributes
    ----------------
    maxpower : int
        Maximum power allowed, i.e., the largest number ``n`` such that
        ``p(x)**n`` is allowed. This is to limit runaway polynomial size.
    domain : (2,) ndarray
        Default domain of the class.
    window : (2,) ndarray
        Default window of the class.

    """

    # Not hashable
    __hash__ = None

    # Opt out of numpy ufuncs and Python ops with ndarray subclasses.
    __array_ufunc__ = None

    # Limit runaway size. T_n^m has degree n*m
    maxpower = 100

    # Unicode character mappings for improved __str__
    _superscript_mapping = str.maketrans({
        "0": "⁰",
        "1": "¹",
        "2": "²",
        "3": "³",
        "4": "⁴",
        "5": "⁵",
        "6": "⁶",
        "7": "⁷",
        "8": "⁸",
        "9": "⁹"
    })
    _subscript_mapping = str.maketrans({
        "0": "₀",
        "1": "₁",
        "2": "₂",
        "3": "₃",
        "4": "₄",
        "5": "₅",
        "6": "₆",
        "7": "₇",
        "8": "₈",
        "9": "₉"
    })
    # Some fonts don't support full unicode character ranges necessary for
    # the full set of superscripts and subscripts, including common/default
    # fonts in Windows shells/terminals. Therefore, default to ascii-only
    # printing on windows.
    _use_unicode = not os.name == 'nt'

    @property
    def symbol(self):
        return self._symbol

    @property
    @abc.abstractmethod
    def domain(self):
        pass

    @property
    @abc.abstractmethod
    def window(self):
        pass

    @property
    @abc.abstractmethod
    def basis_name(self):
        pass

    @staticmethod
    @abc.abstractmethod
    def _add(c1, c2):
        pass

    @staticmethod
    @abc.abstractmethod
    def _sub(c1, c2):
        pass

    @staticmethod
    @abc.abstractmethod
    def _mul(c1, c2):
        pass

    @staticmethod
    @abc.abstractmethod
    def _div(c1, c2):
        pass

    @staticmethod
    @abc.abstractmethod
    def _pow(c, pow, maxpower=None):
        pass

    @staticmethod
    @abc.abstractmethod
    def _val(x, c):
        pass

    @staticmethod
    @abc.abstractmethod
    def _int(c, m, k, lbnd, scl):
        pass

    @staticmethod
    @abc.abstractmethod
    def _der(c, m, scl):
        pass

    @staticmethod
    @abc.abstractmethod
    def _fit(x, y, deg, rcond, full):
        pass

    @staticmethod
    @abc.abstractmethod
    def _line(off, scl):
        pass

    @staticmethod
    @abc.abstractmethod
    def _roots(c):
        pass

    @staticmethod
    @abc.abstractmethod
    def _fromroots(r):
        pass

    def has_samecoef(self, other):
        """Check if coefficients match.

        Parameters
        ----------
        other : class instance
            The other class must have the ``coef`` attribute.

        Returns
        -------
        bool : boolean
            True if the coefficients are the same, False otherwise.

        """
        if len(self.coef) != len(other.coef):
            return False
        elif not np.all(self.coef == other.coef):
            return False
        else:
            return True

    def has_samedomain(self, other):
        """Check if domains match.

        Parameters
        ----------
        other : class instance
            The other class must have the ``domain`` attribute.

        Returns
        -------
        bool : boolean
            True if the domains are the same, False otherwise.

        """
        return np.all(self.domain == other.domain)

    def has_samewindow(self, other):
        """Check if windows match.

        Parameters
        ----------
        other : class instance
            The other class must have the ``window`` attribute.

        Returns
        -------
        bool : boolean
            True if the windows are the same, False otherwise.

        """
        return np.all(self.window == other.window)

    def has_sametype(self, other):
        """Check if types match.

        Parameters
        ----------
        other : object
            Class instance.

        Returns
        -------
        bool : boolean
            True if other is same class as self

        """
        return isinstance(other, self.__class__)

    def _get_coefficients(self, other):
        """Interpret other as polynomial coefficients.

        The `other` argument is checked to see if it is of the same
        class as self with identical domain and window. If so,
        return its coefficients, otherwise return `other`.

        Parameters
        ----------
        other : anything
            Object to be checked.

        Returns
        -------
        coef
            The coefficients of`other` if it is a compatible instance,
            of ABCPolyBase, otherwise `other`.

        Raises
        ------
        TypeError
            When `other` is an incompatible instance of ABCPolyBase.

        """
        if isinstance(other, ABCPolyBase):
            if not isinstance(other, self.__class__):
                raise TypeError("Polynomial types differ")
            elif not np.all(self.domain == other.domain):
                raise TypeError("Domains differ")
            elif not np.all(self.window == other.window):
                raise TypeError("Windows differ")
            elif self.symbol != other.symbol:
                raise ValueError("Polynomial symbols differ")
            return other.coef
        return other

    def __init__(self, coef, domain=None, window=None, symbol='x'):
        [coef] = pu.as_series([coef], trim=False)
        self.coef = coef

        if domain is not None:
            [domain] = pu.as_series([domain], trim=False)
            if len(domain) != 2:
                raise ValueError("Domain has wrong number of elements.")
            self.domain = domain

        if window is not None:
            [window] = pu.as_series([window], trim=False)
            if len(window) != 2:
                raise ValueError("Window has wrong number of elements.")
            self.window = window

        # Validation for symbol
        try:
            if not symbol.isidentifier():
                raise ValueError(
                    "Symbol string must be a valid Python identifier"
                )
        # If a user passes in something other than a string, the above
        # results in an AttributeError. Catch this and raise a more
        # informative exception
        except AttributeError:
            raise TypeError("Symbol must be a non-empty string")

        self._symbol = symbol

    def __repr__(self):
        coef = repr(self.coef)[6:-1]
        domain = repr(self.domain)[6:-1]
        window = repr(self.window)[6:-1]
        name = self.__class__.__name__
        return (f"{name}({coef}, domain={domain}, window={window}, "
                f"symbol='{self.symbol}')")

    def __format__(self, fmt_str):
        if fmt_str == '':
            return self.__str__()
        if fmt_str not in ('ascii', 'unicode'):
            raise ValueError(
                f"Unsupported format string '{fmt_str}' passed to "
                f"{self.__class__}.__format__. Valid options are "
                f"'ascii' and 'unicode'"
            )
        if fmt_str == 'ascii':
            return self._generate_string(self._str_term_ascii)
        return self._generate_string(self._str_term_unicode)

    def __str__(self):
        if self._use_unicode:
            return self._generate_string(self._str_term_unicode)
        return self._generate_string(self._str_term_ascii)

    def _generate_string(self, term_method):
        """
        Generate the full string representation of the polynomial, using
        ``term_method`` to generate each polynomial term.
        """
        # Get configuration for line breaks
        linewidth = np.get_printoptions().get('linewidth', 75)
        if linewidth < 1:
            linewidth = 1
        out = pu.format_float(self.coef[0])

        off, scale = self.mapparms()

        scaled_symbol, needs_parens = self._format_term(pu.format_float,
                                                        off, scale)
        if needs_parens:
            scaled_symbol = '(' + scaled_symbol + ')'

        for i, coef in enumerate(self.coef[1:]):
            out += " "
            power = str(i + 1)
            # Polynomial coefficient
            # The coefficient array can be an object array with elements that
            # will raise a TypeError with >= 0 (e.g. strings or Python
            # complex). In this case, represent the coefficient as-is.
            try:
                if coef >= 0:
                    next_term = "+ " + pu.format_float(coef, parens=True)
                else:
                    next_term = "- " + pu.format_float(-coef, parens=True)
            except TypeError:
                next_term = f"+ {coef}"
            # Polynomial term
            next_term += term_method(power, scaled_symbol)
            # Length of the current line with next term added
            line_len = len(out.split('\n')[-1]) + len(next_term)
            # If not the last term in the polynomial, it will be two
            # characters longer due to the +/- with the next term
            if i < len(self.coef[1:]) - 1:
                line_len += 2
            # Handle linebreaking
            if line_len >= linewidth:
                next_term = next_term.replace(" ", "\n", 1)
            out += next_term
        return out

    @classmethod
    def _str_term_unicode(cls, i, arg_str):
        """
        String representation of single polynomial term using unicode
        characters for superscripts and subscripts.
        """
        if cls.basis_name is None:
            raise NotImplementedError(
                "Subclasses must define either a basis_name, or override "
                "_str_term_unicode(cls, i, arg_str)"
            )
        return (f"·{cls.basis_name}{i.translate(cls._subscript_mapping)}"
                f"({arg_str})")

    @classmethod
    def _str_term_ascii(cls, i, arg_str):
        """
        String representation of a single polynomial term using ** and _ to
        represent superscripts and subscripts, respectively.
        """
        if cls.basis_name is None:
            raise NotImplementedError(
                "Subclasses must define either a basis_name, or override "
                "_str_term_ascii(cls, i, arg_str)"
            )
        return f" {cls.basis_name}_{i}({arg_str})"

    @classmethod
    def _repr_latex_term(cls, i, arg_str, needs_parens):
        if cls.basis_name is None:
            raise NotImplementedError(
                "Subclasses must define either a basis name, or override "
                "_repr_latex_term(i, arg_str, needs_parens)")
        # since we always add parens, we don't care if the expression needs them
        return f"{{{cls.basis_name}}}_{{{i}}}({arg_str})"

    @staticmethod
    def _repr_latex_scalar(x, parens=False):
        # TODO: we're stuck with disabling math formatting until we handle
        # exponents in this function
        return r'\text{{{}}}'.format(pu.format_float(x, parens=parens))

    def _format_term(self, scalar_format: Callable, off: float, scale: float):
        """ Format a single term in the expansion """
        if off == 0 and scale == 1:
            term = self.symbol
            needs_parens = False
        elif scale == 1:
            term = f"{scalar_format(off)} + {self.symbol}"
            needs_parens = True
        elif off == 0:
            term = f"{scalar_format(scale)}{self.symbol}"
            needs_parens = True
        else:
            term = (
                f"{scalar_format(off)} + "
                f"{scalar_format(scale)}{self.symbol}"
            )
            needs_parens = True
        return term, needs_parens

    def _repr_latex_(self):
        # get the scaled argument string to the basis functions
        off, scale = self.mapparms()
        term, needs_parens = self._format_term(self._repr_latex_scalar,
                                               off, scale)

        mute = r"\color{{LightGray}}{{{}}}".format

        parts = []
        for i, c in enumerate(self.coef):
            # prevent duplication of + and - signs
            if i == 0:
                coef_str = f"{self._repr_latex_scalar(c)}"
            elif not isinstance(c, numbers.Real):
                coef_str = f" + ({self._repr_latex_scalar(c)})"
            elif c >= 0:
                coef_str = f" + {self._repr_latex_scalar(c, parens=True)}"
            else:
                coef_str = f" - {self._repr_latex_scalar(-c, parens=True)}"

            # produce the string for the term
            term_str = self._repr_latex_term(i, term, needs_parens)
            if term_str == '1':
                part = coef_str
            else:
                part = rf"{coef_str}\,{term_str}"

            if c == 0:
                part = mute(part)

            parts.append(part)

        if parts:
            body = ''.join(parts)
        else:
            # in case somehow there are no coefficients at all
            body = '0'

        return rf"${self.symbol} \mapsto {body}$"


    # Pickle and copy

    def __getstate__(self):
        ret = self.__dict__.copy()
        ret['coef'] = self.coef.copy()
        ret['domain'] = self.domain.copy()
        ret['window'] = self.window.copy()
        ret['symbol'] = self.symbol
        return ret

    def __setstate__(self, dict):
        self.__dict__ = dict

    # Call

    def __call__(self, arg):
        arg = pu.mapdomain(arg, self.domain, self.window)
        return self._val(arg, self.coef)

    def __iter__(self):
        return iter(self.coef)

    def __len__(self):
        return len(self.coef)

    # Numeric properties.

    def __neg__(self):
        return self.__class__(
            -self.coef, self.domain, self.window, self.symbol
        )

    def __pos__(self):
        return self

    def __add__(self, other):
        othercoef = self._get_coefficients(other)
        try:
            coef = self._add(self.coef, othercoef)
        except Exception:
            return NotImplemented
        return self.__class__(coef, self.domain, self.window, self.symbol)

    def __sub__(self, other):
        othercoef = self._get_coefficients(other)
        try:
            coef = self._sub(self.coef, othercoef)
        except Exception:
            return NotImplemented
        return self.__class__(coef, self.domain, self.window, self.symbol)

    def __mul__(self, other):
        othercoef = self._get_coefficients(other)
        try:
            coef = self._mul(self.coef, othercoef)
        except Exception:
            return NotImplemented
        return self.__class__(coef, self.domain, self.window, self.symbol)

    def __truediv__(self, other):
        # there is no true divide if the rhs is not a Number, although it
        # could return the first n elements of an infinite series.
        # It is hard to see where n would come from, though.
        if not isinstance(other, numbers.Number) or isinstance(other, bool):
            raise TypeError(
                f"unsupported types for true division: "
                f"'{type(self)}', '{type(other)}'"
            )
        return self.__floordiv__(other)

    def __floordiv__(self, other):
        res = self.__divmod__(other)
        if res is NotImplemented:
            return res
        return res[0]

    def __mod__(self, other):
        res = self.__divmod__(other)
        if res is NotImplemented:
            return res
        return res[1]

    def __divmod__(self, other):
        othercoef = self._get_coefficients(other)
        try:
            quo, rem = self._div(self.coef, othercoef)
        except ZeroDivisionError:
            raise
        except Exception:
            return NotImplemented
        quo = self.__class__(quo, self.domain, self.window, self.symbol)
        rem = self.__class__(rem, self.domain, self.window, self.symbol)
        return quo, rem

    def __pow__(self, other):
        coef = self._pow(self.coef, other, maxpower=self.maxpower)
        res = self.__class__(coef, self.domain, self.window, self.symbol)
        return res

    def __radd__(self, other):
        try:
            coef = self._add(other, self.coef)
        except Exception:
            return NotImplemented
        return self.__class__(coef, self.domain, self.window, self.symbol)

    def __rsub__(self, other):
        try:
            coef = self._sub(other, self.coef)
        except Exception:
            return NotImplemented
        return self.__class__(coef, self.domain, self.window, self.symbol)

    def __rmul__(self, other):
        try:
            coef = self._mul(other, self.coef)
        except Exception:
            return NotImplemented
        return self.__class__(coef, self.domain, self.window, self.symbol)

    def __rdiv__(self, other):
        # set to __floordiv__ /.
        return self.__rfloordiv__(other)

    def __rtruediv__(self, other):
        # An instance of ABCPolyBase is not considered a
        # Number.
        return NotImplemented

    def __rfloordiv__(self, other):
        res = self.__rdivmod__(other)
        if res is NotImplemented:
            return res
        return res[0]

    def __rmod__(self, other):
        res = self.__rdivmod__(other)
        if res is NotImplemented:
            return res
        return res[1]

    def __rdivmod__(self, other):
        try:
            quo, rem = self._div(other, self.coef)
        except ZeroDivisionError:
            raise
        except Exception:
            return NotImplemented
        quo = self.__class__(quo, self.domain, self.window, self.symbol)
        rem = self.__class__(rem, self.domain, self.window, self.symbol)
        return quo, rem

    def __eq__(self, other):
        res = (isinstance(other, self.__class__) and
               np.all(self.domain == other.domain) and
               np.all(self.window == other.window) and
               (self.coef.shape == other.coef.shape) and
               np.all(self.coef == other.coef) and
               (self.symbol == other.symbol))
        return res

    def __ne__(self, other):
        return not self.__eq__(other)

    #
    # Extra methods.
    #

    def copy(self):
        """Return a copy.

        Returns
        -------
        new_series : series
            Copy of self.

        """
        return self.__class__(self.coef, self.domain, self.window, self.symbol)

    def degree(self):
        """The degree of the series.

        Returns
        -------
        degree : int
            Degree of the series, one less than the number of coefficients.

        Examples
        --------

        Create a polynomial object for ``1 + 7*x + 4*x**2``:

        >>> poly = np.polynomial.Polynomial([1, 7, 4])
        >>> print(poly)
        1.0 + 7.0·x + 4.0·x²
        >>> poly.degree()
        2

        Note that this method does not check for non-zero coefficients.
        You must trim the polynomial to remove any trailing zeroes:

        >>> poly = np.polynomial.Polynomial([1, 7, 0])
        >>> print(poly)
        1.0 + 7.0·x + 0.0·x²
        >>> poly.degree()
        2
        >>> poly.trim().degree()
        1

        """
        return len(self) - 1

    def cutdeg(self, deg):
        """Truncate series to the given degree.

        Reduce the degree of the series to `deg` by discarding the
        high order terms. If `deg` is greater than the current degree a
        copy of the current series is returned. This can be useful in least
        squares where the coefficients of the high degree terms may be very
        small.

        Parameters
        ----------
        deg : non-negative int
            The series is reduced to degree `deg` by discarding the high
            order terms. The value of `deg` must be a non-negative integer.

        Returns
        -------
        new_series : series
            New instance of series with reduced degree.

        """
        return self.truncate(deg + 1)

    def trim(self, tol=0):
        """Remove trailing coefficients

        Remove trailing coefficients until a coefficient is reached whose
        absolute value greater than `tol` or the beginning of the series is
        reached. If all the coefficients would be removed the series is set
        to ``[0]``. A new series instance is returned with the new
        coefficients.  The current instance remains unchanged.

        Parameters
        ----------
        tol : non-negative number.
            All trailing coefficients less than `tol` will be removed.

        Returns
        -------
        new_series : series
            New instance of series with trimmed coefficients.

        """
        coef = pu.trimcoef(self.coef, tol)
        return self.__class__(coef, self.domain, self.window, self.symbol)

    def truncate(self, size):
        """Truncate series to length `size`.

        Reduce the series to length `size` by discarding the high
        degree terms. The value of `size` must be a positive integer. This
        can be useful in least squares where the coefficients of the
        high degree terms may be very small.

        Parameters
        ----------
        size : positive int
            The series is reduced to length `size` by discarding the high
            degree terms. The value of `size` must be a positive integer.

        Returns
        -------
        new_series : series
            New instance of series with truncated coefficients.

        """
        isize = int(size)
        if isize != size or isize < 1:
            raise ValueError("size must be a positive integer")
        if isize >= len(self.coef):
            coef = self.coef
        else:
            coef = self.coef[:isize]
        return self.__class__(coef, self.domain, self.window, self.symbol)

    def convert(self, domain=None, kind=None, window=None):
        """Convert series to a different kind and/or domain and/or window.

        Parameters
        ----------
        domain : array_like, optional
            The domain of the converted series. If the value is None,
            the default domain of `kind` is used.
        kind : class, optional
            The polynomial series type class to which the current instance
            should be converted. If kind is None, then the class of the
            current instance is used.
        window : array_like, optional
            The window of the converted series. If the value is None,
            the default window of `kind` is used.

        Returns
        -------
        new_series : series
            The returned class can be of different type than the current
            instance and/or have a different domain and/or different
            window.

        Notes
        -----
        Conversion between domains and class types can result in
        numerically ill defined series.

        """
        if kind is None:
            kind = self.__class__
        if domain is None:
            domain = kind.domain
        if window is None:
            window = kind.window
        return self(kind.identity(domain, window=window, symbol=self.symbol))

    def mapparms(self):
        """Return the mapping parameters.

        The returned values define a linear map ``off + scl*x`` that is
        applied to the input arguments before the series is evaluated. The
        map depends on the ``domain`` and ``window``; if the current
        ``domain`` is equal to the ``window`` the resulting map is the
        identity.  If the coefficients of the series instance are to be
        used by themselves outside this class, then the linear function
        must be substituted for the ``x`` in the standard representation of
        the base polynomials.

        Returns
        -------
        off, scl : float or complex
            The mapping function is defined by ``off + scl*x``.

        Notes
        -----
        If the current domain is the interval ``[l1, r1]`` and the window
        is ``[l2, r2]``, then the linear mapping function ``L`` is
        defined by the equations::

            L(l1) = l2
            L(r1) = r2

        """
        return pu.mapparms(self.domain, self.window)

    def integ(self, m=1, k=[], lbnd=None):
        """Integrate.

        Return a series instance that is the definite integral of the
        current series.

        Parameters
        ----------
        m : non-negative int
            The number of integrations to perform.
        k : array_like
            Integration constants. The first constant is applied to the
            first integration, the second to the second, and so on. The
            list of values must less than or equal to `m` in length and any
            missing values are set to zero.
        lbnd : Scalar
            The lower bound of the definite integral.

        Returns
        -------
        new_series : series
            A new series representing the integral. The domain is the same
            as the domain of the integrated series.

        """
        off, scl = self.mapparms()
        if lbnd is None:
            lbnd = 0
        else:
            lbnd = off + scl*lbnd
        coef = self._int(self.coef, m, k, lbnd, 1./scl)
        return self.__class__(coef, self.domain, self.window, self.symbol)

    def deriv(self, m=1):
        """Differentiate.

        Return a series instance of that is the derivative of the current
        series.

        Parameters
        ----------
        m : non-negative int
            Find the derivative of order `m`.

        Returns
        -------
        new_series : series
            A new series representing the derivative. The domain is the same
            as the domain of the differentiated series.

        """
        off, scl = self.mapparms()
        coef = self._der(self.coef, m, scl)
        return self.__class__(coef, self.domain, self.window, self.symbol)

    def roots(self):
        """Return the roots of the series polynomial.

        Compute the roots for the series. Note that the accuracy of the
        roots decreases the further outside the `domain` they lie.

        Returns
        -------
        roots : ndarray
            Array containing the roots of the series.

        """
        roots = self._roots(self.coef)
        return pu.mapdomain(roots, self.window, self.domain)

    def linspace(self, n=100, domain=None):
        """Return x, y values at equally spaced points in domain.

        Returns the x, y values at `n` linearly spaced points across the
        domain.  Here y is the value of the polynomial at the points x. By
        default the domain is the same as that of the series instance.
        This method is intended mostly as a plotting aid.

        Parameters
        ----------
        n : int, optional
            Number of point pairs to return. The default value is 100.
        domain : {None, array_like}, optional
            If not None, the specified domain is used instead of that of
            the calling instance. It should be of the form ``[beg,end]``.
            The default is None which case the class domain is used.

        Returns
        -------
        x, y : ndarray
            x is equal to linspace(self.domain[0], self.domain[1], n) and
            y is the series evaluated at element of x.

        """
        if domain is None:
            domain = self.domain
        x = np.linspace(domain[0], domain[1], n)
        y = self(x)
        return x, y

    @classmethod
    def fit(cls, x, y, deg, domain=None, rcond=None, full=False, w=None,
        window=None, symbol='x'):
        """Least squares fit to data.

        Return a series instance that is the least squares fit to the data
        `y` sampled at `x`. The domain of the returned instance can be
        specified and this will often result in a superior fit with less
        chance of ill conditioning.

        Parameters
        ----------
        x : array_like, shape (M,)
            x-coordinates of the M sample points ``(x[i], y[i])``.
        y : array_like, shape (M,)
            y-coordinates of the M sample points ``(x[i], y[i])``.
        deg : int or 1-D array_like
            Degree(s) of the fitting polynomials. If `deg` is a single integer
            all terms up to and including the `deg`'th term are included in the
            fit. For NumPy versions >= 1.11.0 a list of integers specifying the
            degrees of the terms to include may be used instead.
        domain : {None, [beg, end], []}, optional
            Domain to use for the returned series. If ``None``,
            then a minimal domain that covers the points `x` is chosen.  If
            ``[]`` the class domain is used. The default value was the
            class domain in NumPy 1.4 and ``None`` in later versions.
            The ``[]`` option was added in numpy 1.5.0.
        rcond : float, optional
            Relative condition number of the fit. Singular values smaller
            than this relative to the largest singular value will be
            ignored. The default value is ``len(x)*eps``, where eps is the
            relative precision of the float type, about 2e-16 in most
            cases.
        full : bool, optional
            Switch determining nature of return value. When it is False
            (the default) just the coefficients are returned, when True
            diagnostic information from the singular value decomposition is
            also returned.
        w : array_like, shape (M,), optional
            Weights. If not None, the weight ``w[i]`` applies to the unsquared
            residual ``y[i] - y_hat[i]`` at ``x[i]``. Ideally the weights are
            chosen so that the errors of the products ``w[i]*y[i]`` all have
            the same variance.  When using inverse-variance weighting, use
            ``w[i] = 1/sigma(y[i])``.  The default value is None.
        window : {[beg, end]}, optional
            Window to use for the returned series. The default
            value is the default class domain
        symbol : str, optional
            Symbol representing the independent variable. Default is 'x'.

        Returns
        -------
        new_series : series
            A series that represents the least squares fit to the data and
            has the domain and window specified in the call. If the
            coefficients for the unscaled and unshifted basis polynomials are
            of interest, do ``new_series.convert().coef``.

        [resid, rank, sv, rcond] : list
            These values are only returned if ``full == True``

            - resid -- sum of squared residuals of the least squares fit
            - rank -- the numerical rank of the scaled Vandermonde matrix
            - sv -- singular values of the scaled Vandermonde matrix
            - rcond -- value of `rcond`.

            For more details, see `linalg.lstsq`.

        """
        if domain is None:
            domain = pu.getdomain(x)
            if domain[0] == domain[1]:
                domain[0] -= 1
                domain[1] += 1
        elif type(domain) is list and len(domain) == 0:
            domain = cls.domain

        if window is None:
            window = cls.window

        xnew = pu.mapdomain(x, domain, window)
        res = cls._fit(xnew, y, deg, w=w, rcond=rcond, full=full)
        if full:
            [coef, status] = res
            return (
                cls(coef, domain=domain, window=window, symbol=symbol), status
            )
        else:
            coef = res
            return cls(coef, domain=domain, window=window, symbol=symbol)

    @classmethod
    def fromroots(cls, roots, domain=[], window=None, symbol='x'):
        """Return series instance that has the specified roots.

        Returns a series representing the product
        ``(x - r[0])*(x - r[1])*...*(x - r[n-1])``, where ``r`` is a
        list of roots.

        Parameters
        ----------
        roots : array_like
            List of roots.
        domain : {[], None, array_like}, optional
            Domain for the resulting series. If None the domain is the
            interval from the smallest root to the largest. If [] the
            domain is the class domain. The default is [].
        window : {None, array_like}, optional
            Window for the returned series. If None the class window is
            used. The default is None.
        symbol : str, optional
            Symbol representing the independent variable. Default is 'x'.

        Returns
        -------
        new_series : series
            Series with the specified roots.

        """
        [roots] = pu.as_series([roots], trim=False)
        if domain is None:
            domain = pu.getdomain(roots)
        elif type(domain) is list and len(domain) == 0:
            domain = cls.domain

        if window is None:
            window = cls.window

        deg = len(roots)
        off, scl = pu.mapparms(domain, window)
        rnew = off + scl*roots
        coef = cls._fromroots(rnew) / scl**deg
        return cls(coef, domain=domain, window=window, symbol=symbol)

    @classmethod
    def identity(cls, domain=None, window=None, symbol='x'):
        """Identity function.

        If ``p`` is the returned series, then ``p(x) == x`` for all
        values of x.

        Parameters
        ----------
        domain : {None, array_like}, optional
            If given, the array must be of the form ``[beg, end]``, where
            ``beg`` and ``end`` are the endpoints of the domain. If None is
            given then the class domain is used. The default is None.
        window : {None, array_like}, optional
            If given, the resulting array must be if the form
            ``[beg, end]``, where ``beg`` and ``end`` are the endpoints of
            the window. If None is given then the class window is used. The
            default is None.
        symbol : str, optional
            Symbol representing the independent variable. Default is 'x'.

        Returns
        -------
        new_series : series
             Series of representing the identity.

        """
        if domain is None:
            domain = cls.domain
        if window is None:
            window = cls.window
        off, scl = pu.mapparms(window, domain)
        coef = cls._line(off, scl)
        return cls(coef, domain, window, symbol)

    @classmethod
    def basis(cls, deg, domain=None, window=None, symbol='x'):
        """Series basis polynomial of degree `deg`.

        Returns the series representing the basis polynomial of degree `deg`.

        Parameters
        ----------
        deg : int
            Degree of the basis polynomial for the series. Must be >= 0.
        domain : {None, array_like}, optional
            If given, the array must be of the form ``[beg, end]``, where
            ``beg`` and ``end`` are the endpoints of the domain. If None is
            given then the class domain is used. The default is None.
        window : {None, array_like}, optional
            If given, the resulting array must be if the form
            ``[beg, end]``, where ``beg`` and ``end`` are the endpoints of
            the window. If None is given then the class window is used. The
            default is None.
        symbol : str, optional
            Symbol representing the independent variable. Default is 'x'.

        Returns
        -------
        new_series : series
            A series with the coefficient of the `deg` term set to one and
            all others zero.

        """
        if domain is None:
            domain = cls.domain
        if window is None:
            window = cls.window
        ideg = int(deg)

        if ideg != deg or ideg < 0:
            raise ValueError("deg must be non-negative integer")
        return cls([0]*ideg + [1], domain, window, symbol)

    @classmethod
    def cast(cls, series, domain=None, window=None):
        """Convert series to series of this class.

        The `series` is expected to be an instance of some polynomial
        series of one of the types supported by by the numpy.polynomial
        module, but could be some other class that supports the convert
        method.

        Parameters
        ----------
        series : series
            The series instance to be converted.
        domain : {None, array_like}, optional
            If given, the array must be of the form ``[beg, end]``, where
            ``beg`` and ``end`` are the endpoints of the domain. If None is
            given then the class domain is used. The default is None.
        window : {None, array_like}, optional
            If given, the resulting array must be if the form
            ``[beg, end]``, where ``beg`` and ``end`` are the endpoints of
            the window. If None is given then the class window is used. The
            default is None.

        Returns
        -------
        new_series : series
            A series of the same kind as the calling class and equal to
            `series` when evaluated.

        See Also
        --------
        convert : similar instance method

        """
        if domain is None:
            domain = cls.domain
        if window is None:
            window = cls.window
        return series.convert(domain, cls, window)
```
