## Supplementary software v0.2.1 for "Virtual control arms for paediatric myopia trials: external validation of axial-elongation models": _polybase.pyi

```
import abc
import decimal
import numbers
from collections.abc import Iterator, Mapping, Sequence
from typing import (
    Any,
    ClassVar,
    Final,
    Generic,
    Literal,
    SupportsIndex,
    TypeAlias,
    TypeGuard,
    overload,
)

import numpy as np
import numpy.typing as npt
from numpy._typing import (
    _FloatLike_co,
    _NumberLike_co,

    _ArrayLikeFloat_co,
    _ArrayLikeComplex_co,
)

from ._polytypes import (
    _AnyInt,
    _CoefLike_co,

    _Array2,
    _Tuple2,

    _Series,
    _CoefSeries,

    _SeriesLikeInt_co,
    _SeriesLikeCoef_co,

    _ArrayLikeCoefObject_co,
    _ArrayLikeCoef_co,
)

from typing_extensions import LiteralString, TypeVar


__all__: Final[Sequence[str]] = ("ABCPolyBase",)


_NameCo = TypeVar("_NameCo", bound=LiteralString | None, covariant=True, default=LiteralString | None)
_Self = TypeVar("_Self")
_Other = TypeVar("_Other", bound=ABCPolyBase)

_AnyOther: TypeAlias = ABCPolyBase | _CoefLike_co | _SeriesLikeCoef_co
_Hundred: TypeAlias = Literal[100]


class ABCPolyBase(Generic[_NameCo], metaclass=abc.ABCMeta):
    __hash__: ClassVar[None]  # type: ignore[assignment]
    __array_ufunc__: ClassVar[None]

    maxpower: ClassVar[_Hundred]
    _superscript_mapping: ClassVar[Mapping[int, str]]
    _subscript_mapping: ClassVar[Mapping[int, str]]
    _use_unicode: ClassVar[bool]

    basis_name: _NameCo
    coef: _CoefSeries
    domain: _Array2[np.inexact[Any] | np.object_]
    window: _Array2[np.inexact[Any] | np.object_]

    _symbol: LiteralString
    @property
    def symbol(self, /) -> LiteralString: ...

    def __init__(
        self,
        /,
        coef: _SeriesLikeCoef_co,
        domain: None | _SeriesLikeCoef_co = ...,
        window: None | _SeriesLikeCoef_co = ...,
        symbol: str = ...,
    ) -> None: ...

    @overload
    def __call__(self, /, arg: _Other) -> _Other: ...
    # TODO: Once `_ShapeType@ndarray` is covariant and bounded (see #26081),
    # additionally include 0-d arrays as input types with scalar return type.
    @overload
    def __call__(
        self,
        /,
        arg: _FloatLike_co | decimal.Decimal | numbers.Real | np.object_,
    ) -> np.float64 | np.complex128: ...
    @overload
    def __call__(
        self,
        /,
        arg: _NumberLike_co | numbers.Complex,
    ) -> np.complex128: ...
    @overload
    def __call__(self, /, arg: _ArrayLikeFloat_co) -> (
        npt.NDArray[np.float64]
        | npt.NDArray[np.complex128]
        | npt.NDArray[np.object_]
    ): ...
    @overload
    def __call__(
        self,
        /,
        arg: _ArrayLikeComplex_co,
    ) -> npt.NDArray[np.complex128] | npt.NDArray[np.object_]: ...
    @overload
    def __call__(
        self,
        /,
        arg: _ArrayLikeCoefObject_co,
    ) -> npt.NDArray[np.object_]: ...

    def __format__(self, fmt_str: str, /) -> str: ...
    def __eq__(self, x: object, /) -> bool: ...
    def __ne__(self, x: object, /) -> bool: ...
    def __neg__(self: _Self, /) -> _Self: ...
    def __pos__(self: _Self, /) -> _Self: ...
    def __add__(self: _Self, x: _AnyOther, /) -> _Self: ...
    def __sub__(self: _Self, x: _AnyOther, /) -> _Self: ...
    def __mul__(self: _Self, x: _AnyOther, /) -> _Self: ...
    def __truediv__(self: _Self, x: _AnyOther, /) -> _Self: ...
    def __floordiv__(self: _Self, x: _AnyOther, /) -> _Self: ...
    def __mod__(self: _Self, x: _AnyOther, /) -> _Self: ...
    def __divmod__(self: _Self, x: _AnyOther, /) -> _Tuple2[_Self]: ...
    def __pow__(self: _Self, x: _AnyOther, /) -> _Self: ...
    def __radd__(self: _Self, x: _AnyOther, /) -> _Self: ...
    def __rsub__(self: _Self, x: _AnyOther, /) -> _Self: ...
    def __rmul__(self: _Self, x: _AnyOther, /) -> _Self: ...
    def __rtruediv__(self: _Self, x: _AnyOther, /) -> _Self: ...
    def __rfloordiv__(self: _Self, x: _AnyOther, /) -> _Self: ...
    def __rmod__(self: _Self, x: _AnyOther, /) -> _Self: ...
    def __rdivmod__(self: _Self, x: _AnyOther, /) -> _Tuple2[_Self]: ...
    def __len__(self, /) -> int: ...
    def __iter__(self, /) -> Iterator[np.inexact[Any] | object]: ...
    def __getstate__(self, /) -> dict[str, Any]: ...
    def __setstate__(self, dict: dict[str, Any], /) -> None: ...

    def has_samecoef(self, /, other: ABCPolyBase) -> bool: ...
    def has_samedomain(self, /, other: ABCPolyBase) -> bool: ...
    def has_samewindow(self, /, other: ABCPolyBase) -> bool: ...
    @overload
    def has_sametype(self: _Self, /, other: ABCPolyBase) -> TypeGuard[_Self]: ...
    @overload
    def has_sametype(self, /, other: object) -> Literal[False]: ...

    def copy(self: _Self, /) -> _Self: ...
    def degree(self, /) -> int: ...
    def cutdeg(self: _Self, /) -> _Self: ...
    def trim(self: _Self, /, tol: _FloatLike_co = ...) -> _Self: ...
    def truncate(self: _Self, /, size: _AnyInt) -> _Self: ...

    @overload
    def convert(
        self,
        domain: None | _SeriesLikeCoef_co,
        kind: type[_Other],
        /,
        window: None | _SeriesLikeCoef_co = ...,
    ) -> _Other: ...
    @overload
    def convert(
        self,
        /,
        domain: None | _SeriesLikeCoef_co = ...,
        *,
        kind: type[_Other],
        window: None | _SeriesLikeCoef_co = ...,
    ) -> _Other: ...
    @overload
    def convert(
        self: _Self,
        /,
        domain: None | _SeriesLikeCoef_co = ...,
        kind: None | type[_Self] = ...,
        window: None | _SeriesLikeCoef_co = ...,
    ) -> _Self: ...

    def mapparms(self, /) -> _Tuple2[Any]: ...

    def integ(
        self: _Self, /,
        m: SupportsIndex = ...,
        k: _CoefLike_co | _SeriesLikeCoef_co = ...,
        lbnd: None | _CoefLike_co = ...,
    ) -> _Self: ...

    def deriv(self: _Self, /, m: SupportsIndex = ...) -> _Self: ...

    def roots(self, /) -> _CoefSeries: ...

    def linspace(
        self, /,
        n: SupportsIndex = ...,
        domain: None | _SeriesLikeCoef_co = ...,
    ) -> _Tuple2[_Series[np.float64 | np.complex128]]: ...

    @overload
    @classmethod
    def fit(
        cls: type[_Self], /,
        x: _SeriesLikeCoef_co,
        y: _SeriesLikeCoef_co,
        deg: int | _SeriesLikeInt_co,
        domain: None | _SeriesLikeCoef_co = ...,
        rcond: _FloatLike_co = ...,
        full: Literal[False] = ...,
        w: None | _SeriesLikeCoef_co = ...,
        window: None | _SeriesLikeCoef_co = ...,
        symbol: str = ...,
    ) -> _Self: ...
    @overload
    @classmethod
    def fit(
        cls: type[_Self], /,
        x: _SeriesLikeCoef_co,
        y: _SeriesLikeCoef_co,
        deg: int | _SeriesLikeInt_co,
        domain: None | _SeriesLikeCoef_co = ...,
        rcond: _FloatLike_co = ...,
        *,
        full: Literal[True],
        w: None | _SeriesLikeCoef_co = ...,
        window: None | _SeriesLikeCoef_co = ...,
        symbol: str = ...,
    ) -> tuple[_Self, Sequence[np.inexact[Any] | np.int32]]: ...
    @overload
    @classmethod
    def fit(
        cls: type[_Self],
        x: _SeriesLikeCoef_co,
        y: _SeriesLikeCoef_co,
        deg: int | _SeriesLikeInt_co,
        domain: None | _SeriesLikeCoef_co,
        rcond: _FloatLike_co,
        full: Literal[True], /,
        w: None | _SeriesLikeCoef_co = ...,
        window: None | _SeriesLikeCoef_co = ...,
        symbol: str = ...,
    ) -> tuple[_Self, Sequence[np.inexact[Any] | np.int32]]: ...

    @classmethod
    def fromroots(
        cls: type[_Self], /,
        roots: _ArrayLikeCoef_co,
        domain: None | _SeriesLikeCoef_co = ...,
        window: None | _SeriesLikeCoef_co = ...,
        symbol: str = ...,
    ) -> _Self: ...

    @classmethod
    def identity(
        cls: type[_Self], /,
        domain: None | _SeriesLikeCoef_co = ...,
        window: None | _SeriesLikeCoef_co = ...,
        symbol: str = ...,
    ) -> _Self: ...

    @classmethod
    def basis(
        cls: type[_Self], /,
        deg: _AnyInt,
        domain: None | _SeriesLikeCoef_co = ...,
        window: None | _SeriesLikeCoef_co = ...,
        symbol: str = ...,
    ) -> _Self: ...

    @classmethod
    def cast(
        cls: type[_Self], /,
        series: ABCPolyBase,
        domain: None | _SeriesLikeCoef_co = ...,
        window: None | _SeriesLikeCoef_co = ...,
    ) -> _Self: ...

    @classmethod
    def _str_term_unicode(cls, /, i: str, arg_str: str) -> str: ...
    @staticmethod
    def _str_term_ascii(i: str, arg_str: str) -> str: ...
    @staticmethod
    def _repr_latex_term(i: str, arg_str: str, needs_parens: bool) -> str: ...
```
