## Supplementary software v0.2.1 for "Virtual control arms for paediatric myopia trials: external validation of axial-elongation models": _polytypes.pyi

```
from collections.abc import Callable, Sequence
from typing import (
    Any,
    Literal,
    NoReturn,
    Protocol,
    SupportsIndex,
    SupportsInt,
    TypeAlias,
    overload,
    type_check_only,
)

import numpy as np
import numpy.typing as npt
from numpy._typing import (
    # array-likes
    _ArrayLikeFloat_co,
    _ArrayLikeComplex_co,
    _ArrayLikeNumber_co,
    _ArrayLikeObject_co,
    _NestedSequence,
    _SupportsArray,

    # scalar-likes
    _IntLike_co,
    _FloatLike_co,
    _ComplexLike_co,
    _NumberLike_co,
)

from typing_extensions import LiteralString, TypeVar


_T = TypeVar("_T")
_T_contra = TypeVar("_T_contra", contravariant=True)
_Self = TypeVar("_Self")
_SCT = TypeVar("_SCT", bound=np.number[Any] | np.bool | np.object_)

# compatible with e.g. int, float, complex, Decimal, Fraction, and ABCPolyBase
@type_check_only
class _SupportsCoefOps(Protocol[_T_contra]):
    def __eq__(self, x: object, /) -> bool: ...
    def __ne__(self, x: object, /) -> bool: ...

    def __neg__(self: _Self, /) -> _Self: ...
    def __pos__(self: _Self, /) -> _Self: ...

    def __add__(self: _Self, x: _T_contra, /) -> _Self: ...
    def __sub__(self: _Self, x: _T_contra, /) -> _Self: ...
    def __mul__(self: _Self, x: _T_contra, /) -> _Self: ...
    def __pow__(self: _Self, x: _T_contra, /) -> _Self | float: ...

    def __radd__(self: _Self, x: _T_contra, /) -> _Self: ...
    def __rsub__(self: _Self, x: _T_contra, /) -> _Self: ...
    def __rmul__(self: _Self, x: _T_contra, /) -> _Self: ...

_Series: TypeAlias = np.ndarray[tuple[int], np.dtype[_SCT]]

_FloatSeries: TypeAlias = _Series[np.floating[Any]]
_ComplexSeries: TypeAlias = _Series[np.complexfloating[Any, Any]]
_ObjectSeries: TypeAlias = _Series[np.object_]
_CoefSeries: TypeAlias = _Series[np.inexact[Any] | np.object_]

_FloatArray: TypeAlias = npt.NDArray[np.floating[Any]]
_ComplexArray: TypeAlias = npt.NDArray[np.complexfloating[Any, Any]]
_ObjectArray: TypeAlias = npt.NDArray[np.object_]
_CoefArray: TypeAlias = npt.NDArray[np.inexact[Any] | np.object_]

_Tuple2: TypeAlias = tuple[_T, _T]
_Array1: TypeAlias = np.ndarray[tuple[Literal[1]], np.dtype[_SCT]]
_Array2: TypeAlias = np.ndarray[tuple[Literal[2]], np.dtype[_SCT]]

_AnyInt: TypeAlias = SupportsInt | SupportsIndex

_CoefObjectLike_co: TypeAlias = np.object_ | _SupportsCoefOps[Any]
_CoefLike_co: TypeAlias = _NumberLike_co | _CoefObjectLike_co

# The term "series" is used here to refer to 1-d arrays of numeric scalars.
_SeriesLikeBool_co: TypeAlias = (
    _SupportsArray[np.dtype[np.bool]]
    | Sequence[bool | np.bool]
)
_SeriesLikeInt_co: TypeAlias = (
    _SupportsArray[np.dtype[np.integer[Any] | np.bool]]
    | Sequence[_IntLike_co]
)
_SeriesLikeFloat_co: TypeAlias = (
    _SupportsArray[np.dtype[np.floating[Any] | np.integer[Any] | np.bool]]
    | Sequence[_FloatLike_co]
)
_SeriesLikeComplex_co: TypeAlias = (
    _SupportsArray[np.dtype[np.inexact[Any] | np.integer[Any] | np.bool]]
    | Sequence[_ComplexLike_co]
)
_SeriesLikeObject_co: TypeAlias = (
    _SupportsArray[np.dtype[np.object_]]
    | Sequence[_CoefObjectLike_co]
)
_SeriesLikeCoef_co: TypeAlias = (
    _SupportsArray[np.dtype[np.number[Any] | np.bool | np.object_]]
    | Sequence[_CoefLike_co]
)

_ArrayLikeCoefObject_co: TypeAlias = (
    _CoefObjectLike_co
    | _SeriesLikeObject_co
    | _NestedSequence[_SeriesLikeObject_co]
)
_ArrayLikeCoef_co: TypeAlias = (
    npt.NDArray[np.number[Any] | np.bool | np.object_]
    | _ArrayLikeNumber_co
    | _ArrayLikeCoefObject_co
)

_Name_co = TypeVar("_Name_co", bound=LiteralString, covariant=True, default=LiteralString)

@type_check_only
class _Named(Protocol[_Name_co]):
    @property
    def __name__(self, /) -> _Name_co: ...

_Line: TypeAlias = np.ndarray[tuple[Literal[1, 2]], np.dtype[_SCT]]

@type_check_only
class _FuncLine(_Named[_Name_co], Protocol[_Name_co]):
    @overload
    def __call__(self, /, off: _SCT, scl: _SCT) -> _Line[_SCT]: ...
    @overload
    def __call__(self, /, off: int, scl: int) -> _Line[np.int_] : ...
    @overload
    def __call__(self, /, off: float, scl: float) -> _Line[np.float64]: ...
    @overload
    def __call__(
        self,
        /,
        off: complex,
        scl: complex,
    ) -> _Line[np.complex128]: ...
    @overload
    def __call__(
        self,
        /,
        off: _SupportsCoefOps[Any],
        scl: _SupportsCoefOps[Any],
    ) -> _Line[np.object_]: ...

@type_check_only
class _FuncFromRoots(_Named[_Name_co], Protocol[_Name_co]):
    @overload
    def __call__(self, /, roots: _SeriesLikeFloat_co) -> _FloatSeries: ...
    @overload
    def __call__(self, /, roots: _SeriesLikeComplex_co) -> _ComplexSeries: ...
    @overload
    def __call__(self, /, roots: _SeriesLikeCoef_co) -> _ObjectSeries: ...

@type_check_only
class _FuncBinOp(_Named[_Name_co], Protocol[_Name_co]):
    @overload
    def __call__(
        self,
        /,
        c1: _SeriesLikeBool_co,
        c2: _SeriesLikeBool_co,
    ) -> NoReturn: ...
    @overload
    def __call__(
        self,
        /,
        c1: _SeriesLikeFloat_co,
        c2: _SeriesLikeFloat_co,
    ) -> _FloatSeries: ...
    @overload
    def __call__(
        self,
        /,
        c1: _SeriesLikeComplex_co,
        c2: _SeriesLikeComplex_co,
    ) -> _ComplexSeries: ...
    @overload
    def __call__(
        self,
        /,
        c1: _SeriesLikeCoef_co,
        c2: _SeriesLikeCoef_co,
    ) -> _ObjectSeries: ...

@type_check_only
class _FuncUnOp(_Named[_Name_co], Protocol[_Name_co]):
    @overload
    def __call__(self, /, c: _SeriesLikeFloat_co) -> _FloatSeries: ...
    @overload
    def __call__(self, /, c: _SeriesLikeComplex_co) -> _ComplexSeries: ...
    @overload
    def __call__(self, /, c: _SeriesLikeCoef_co) -> _ObjectSeries: ...

@type_check_only
class _FuncPoly2Ortho(_Named[_Name_co], Protocol[_Name_co]):
    @overload
    def __call__(self, /, pol: _SeriesLikeFloat_co) -> _FloatSeries: ...
    @overload
    def __call__(self, /, pol: _SeriesLikeComplex_co) -> _ComplexSeries: ...
    @overload
    def __call__(self, /, pol: _SeriesLikeCoef_co) -> _ObjectSeries: ...

@type_check_only
class _FuncPow(_Named[_Name_co], Protocol[_Name_co]):
    @overload
    def __call__(
        self,
        /,
        c: _SeriesLikeFloat_co,
        pow: _IntLike_co,
        maxpower: None | _IntLike_co = ...,
    ) -> _FloatSeries: ...
    @overload
    def __call__(
        self,
        /,
        c: _SeriesLikeComplex_co,
        pow: _IntLike_co,
        maxpower: None | _IntLike_co = ...,
    ) -> _ComplexSeries: ...
    @overload
    def __call__(
        self,
        /,
        c: _SeriesLikeCoef_co,
        pow: _IntLike_co,
        maxpower: None | _IntLike_co = ...,
    ) -> _ObjectSeries: ...

@type_check_only
class _FuncDer(_Named[_Name_co], Protocol[_Name_co]):
    @overload
    def __call__(
        self,
        /,
        c: _ArrayLikeFloat_co,
        m: SupportsIndex = ...,
        scl: _FloatLike_co = ...,
        axis: SupportsIndex = ...,
    ) -> _FloatArray: ...
    @overload
    def __call__(
        self,
        /,
        c: _ArrayLikeComplex_co,
        m: SupportsIndex = ...,
        scl: _ComplexLike_co = ...,
        axis: SupportsIndex = ...,
    ) -> _ComplexArray: ...
    @overload
    def __call__(
        self,
        /,
        c: _ArrayLikeCoef_co,
        m: SupportsIndex = ...,
        scl: _CoefLike_co = ...,
        axis: SupportsIndex = ...,
    ) -> _ObjectArray: ...

@type_check_only
class _FuncInteg(_Named[_Name_co], Protocol[_Name_co]):
    @overload
    def __call__(
        self,
        /,
        c: _ArrayLikeFloat_co,
        m: SupportsIndex = ...,
        k: _FloatLike_co | _SeriesLikeFloat_co = ...,
        lbnd: _FloatLike_co = ...,
        scl: _FloatLike_co = ...,
        axis: SupportsIndex = ...,
    ) -> _FloatArray: ...
    @overload
    def __call__(
        self,
        /,
        c: _ArrayLikeComplex_co,
        m: SupportsIndex = ...,
        k: _ComplexLike_co | _SeriesLikeComplex_co = ...,
        lbnd: _ComplexLike_co = ...,
        scl: _ComplexLike_co = ...,
        axis: SupportsIndex = ...,
    ) -> _ComplexArray: ...
    @overload
    def __call__(
        self,
        /,
        c: _ArrayLikeCoef_co,
        m: SupportsIndex = ...,
        k: _CoefLike_co | _SeriesLikeCoef_co = ...,
        lbnd: _CoefLike_co = ...,
        scl: _CoefLike_co = ...,
        axis: SupportsIndex = ...,
    ) -> _ObjectArray: ...

@type_check_only
class _FuncValFromRoots(_Named[_Name_co], Protocol[_Name_co]):
    @overload
    def __call__(
        self,
        /,
        x: _FloatLike_co,
        r: _FloatLike_co,
        tensor: bool = ...,
    ) -> np.floating[Any]: ...
    @overload
    def __call__(
        self,
        /,
        x: _NumberLike_co,
        r: _NumberLike_co,
        tensor: bool = ...,
    ) -> np.complexfloating[Any, Any]: ...
    @overload
    def __call__(
        self,
        /,
        x: _FloatLike_co | _ArrayLikeFloat_co,
        r: _ArrayLikeFloat_co,
        tensor: bool = ...,
    ) -> _FloatArray: ...
    @overload
    def __call__(
        self,
        /,
        x: _NumberLike_co | _ArrayLikeComplex_co,
        r: _ArrayLikeComplex_co,
        tensor: bool = ...,
    ) -> _ComplexArray: ...
    @overload
    def __call__(
        self,
        /,
        x: _CoefLike_co | _ArrayLikeCoef_co,
        r: _ArrayLikeCoef_co,
        tensor: bool = ...,
    ) -> _ObjectArray: ...
    @overload
    def __call__(
        self,
        /,
        x: _CoefLike_co,
        r: _CoefLike_co,
        tensor: bool = ...,
    ) -> _SupportsCoefOps[Any]: ...

@type_check_only
class _FuncVal(_Named[_Name_co], Protocol[_Name_co]):
    @overload
    def __call__(
        self,
        /,
        x: _FloatLike_co,
        c: _SeriesLikeFloat_co,
        tensor: bool = ...,
    ) -> np.floating[Any]: ...
    @overload
    def __call__(
        self,
        /,
        x: _NumberLike_co,
        c: _SeriesLikeComplex_co,
        tensor: bool = ...,
    ) -> np.complexfloating[Any, Any]: ...
    @overload
    def __call__(
        self,
        /,
        x: _ArrayLikeFloat_co,
        c: _ArrayLikeFloat_co,
        tensor: bool = ...,
    ) -> _FloatArray: ...
    @overload
    def __call__(
        self,
        /,
        x: _ArrayLikeComplex_co,
        c: _ArrayLikeComplex_co,
        tensor: bool = ...,
    ) -> _ComplexArray: ...
    @overload
    def __call__(
        self,
        /,
        x: _ArrayLikeCoef_co,
        c: _ArrayLikeCoef_co,
        tensor: bool = ...,
    ) -> _ObjectArray: ...
    @overload
    def __call__(
        self,
        /,
        x: _CoefLike_co,
        c: _SeriesLikeObject_co,
        tensor: bool = ...,
    ) -> _SupportsCoefOps[Any]: ...

@type_check_only
class _FuncVal2D(_Named[_Name_co], Protocol[_Name_co]):
    @overload
    def __call__(
        self,
        /,
        x: _FloatLike_co,
        y: _FloatLike_co,
        c: _SeriesLikeFloat_co,
    ) -> np.floating[Any]: ...
    @overload
    def __call__(
        self,
        /,
        x: _NumberLike_co,
        y: _NumberLike_co,
        c: _SeriesLikeComplex_co,
    ) -> np.complexfloating[Any, Any]: ...
    @overload
    def __call__(
        self,
        /,
        x: _ArrayLikeFloat_co,
        y: _ArrayLikeFloat_co,
        c: _ArrayLikeFloat_co,
    ) -> _FloatArray: ...
    @overload
    def __call__(
        self,
        /,
        x: _ArrayLikeComplex_co,
        y: _ArrayLikeComplex_co,
        c: _ArrayLikeComplex_co,
    ) -> _ComplexArray: ...
    @overload
    def __call__(
        self,
        /,
        x: _ArrayLikeCoef_co,
        y: _ArrayLikeCoef_co,
        c: _ArrayLikeCoef_co,
    ) -> _ObjectArray: ...
    @overload
    def __call__(
        self,
        /,
        x: _CoefLike_co,
        y: _CoefLike_co,
        c: _SeriesLikeCoef_co,
    ) -> _SupportsCoefOps[Any]: ...

@type_check_only
class _FuncVal3D(_Named[_Name_co], Protocol[_Name_co]):
    @overload
    def __call__(
        self,
        /,
        x: _FloatLike_co,
        y: _FloatLike_co,
        z: _FloatLike_co,
        c: _SeriesLikeFloat_co
    ) -> np.floating[Any]: ...
    @overload
    def __call__(
        self,
        /,
        x: _NumberLike_co,
        y: _NumberLike_co,
        z: _NumberLike_co,
        c: _SeriesLikeComplex_co,
    ) -> np.complexfloating[Any, Any]: ...
    @overload
    def __call__(
        self,
        /,
        x: _ArrayLikeFloat_co,
        y: _ArrayLikeFloat_co,
        z: _ArrayLikeFloat_co,
        c: _ArrayLikeFloat_co,
    ) -> _FloatArray: ...
    @overload
    def __call__(
        self,
        /,
        x: _ArrayLikeComplex_co,
        y: _ArrayLikeComplex_co,
        z: _ArrayLikeComplex_co,
        c: _ArrayLikeComplex_co,
    ) -> _ComplexArray: ...
    @overload
    def __call__(
        self,
        /,
        x: _ArrayLikeCoef_co,
        y: _ArrayLikeCoef_co,
        z: _ArrayLikeCoef_co,
        c: _ArrayLikeCoef_co,
    ) -> _ObjectArray: ...
    @overload
    def __call__(
        self,
        /,
        x: _CoefLike_co,
        y: _CoefLike_co,
        z: _CoefLike_co,
        c: _SeriesLikeCoef_co,
    ) -> _SupportsCoefOps[Any]: ...

_AnyValF: TypeAlias = Callable[
    [npt.ArrayLike, npt.ArrayLike, bool],
    _CoefArray,
]

@type_check_only
class _FuncValND(_Named[_Name_co], Protocol[_Name_co]):
    @overload
    def __call__(
        self,
        val_f: _AnyValF,
        c: _SeriesLikeFloat_co,
        /,
        *args: _FloatLike_co,
    ) -> np.floating[Any]: ...
    @overload
    def __call__(
        self,
        val_f: _AnyValF,
        c: _SeriesLikeComplex_co,
        /,
        *args: _NumberLike_co,
    ) -> np.complexfloating[Any, Any]: ...
    @overload
    def __call__(
        self,
        val_f: _AnyValF,
        c: _ArrayLikeFloat_co,
        /,
        *args: _ArrayLikeFloat_co,
    ) -> _FloatArray: ...
    @overload
    def __call__(
        self,
        val_f: _AnyValF,
        c: _ArrayLikeComplex_co,
        /,
        *args: _ArrayLikeComplex_co,
    ) -> _ComplexArray: ...
    @overload
    def __call__(
        self,
        val_f: _AnyValF,
        c: _SeriesLikeObject_co,
        /,
        *args: _CoefObjectLike_co,
    ) -> _SupportsCoefOps[Any]: ...
    @overload
    def __call__(
        self,
        val_f: _AnyValF,
        c: _ArrayLikeCoef_co,
        /,
        *args: _ArrayLikeCoef_co,
    ) -> _ObjectArray: ...

@type_check_only
class _FuncVander(_Named[_Name_co], Protocol[_Name_co]):
    @overload
    def __call__(
        self,
        /,
        x: _ArrayLikeFloat_co,
        deg: SupportsIndex,
    ) -> _FloatArray: ...
    @overload
    def __call__(
        self,
        /,
        x: _ArrayLikeComplex_co,
        deg: SupportsIndex,
    ) -> _ComplexArray: ...
    @overload
    def __call__(
        self,
        /,
        x: _ArrayLikeCoef_co,
        deg: SupportsIndex,
    ) -> _ObjectArray: ...
    @overload
    def __call__(
        self,
        /,
        x: npt.ArrayLike,
        deg: SupportsIndex,
    ) -> _CoefArray: ...

_AnyDegrees: TypeAlias = Sequence[SupportsIndex]

@type_check_only
class _FuncVander2D(_Named[_Name_co], Protocol[_Name_co]):
    @overload
    def __call__(
        self,
        /,
        x: _ArrayLikeFloat_co,
        y: _ArrayLikeFloat_co,
        deg: _AnyDegrees,
    ) -> _FloatArray: ...
    @overload
    def __call__(
        self,
        /,
        x: _ArrayLikeComplex_co,
        y: _ArrayLikeComplex_co,
        deg: _AnyDegrees,
    ) -> _ComplexArray: ...
    @overload
    def __call__(
        self,
        /,
        x: _ArrayLikeCoef_co,
        y: _ArrayLikeCoef_co,
        deg: _AnyDegrees,
    ) -> _ObjectArray: ...
    @overload
    def __call__(
        self,
        /,
        x: npt.ArrayLike,
        y: npt.ArrayLike,
        deg: _AnyDegrees,
    ) -> _CoefArray: ...

@type_check_only
class _FuncVander3D(_Named[_Name_co], Protocol[_Name_co]):
    @overload
    def __call__(
        self,
        /,
        x: _ArrayLikeFloat_co,
        y: _ArrayLikeFloat_co,
        z: _ArrayLikeFloat_co,
        deg: _AnyDegrees,
    ) -> _FloatArray: ...
    @overload
    def __call__(
        self,
        /,
        x: _ArrayLikeComplex_co,
        y: _ArrayLikeComplex_co,
        z: _ArrayLikeComplex_co,
        deg: _AnyDegrees,
    ) -> _ComplexArray: ...
    @overload
    def __call__(
        self,
        /,
        x: _ArrayLikeCoef_co,
        y: _ArrayLikeCoef_co,
        z: _ArrayLikeCoef_co,
        deg: _AnyDegrees,
    ) -> _ObjectArray: ...
    @overload
    def __call__(
        self,
        /,
        x: npt.ArrayLike,
        y: npt.ArrayLike,
        z: npt.ArrayLike,
        deg: _AnyDegrees,
    ) -> _CoefArray: ...

# keep in sync with the broadest overload of `._FuncVander`
_AnyFuncVander: TypeAlias = Callable[
    [npt.ArrayLike, SupportsIndex],
    _CoefArray,
]

@type_check_only
class _FuncVanderND(_Named[_Name_co], Protocol[_Name_co]):
    @overload
    def __call__(
        self,
        /,
        vander_fs: Sequence[_AnyFuncVander],
        points: Sequence[_ArrayLikeFloat_co],
        degrees: Sequence[SupportsIndex],
    ) -> _FloatArray: ...
    @overload
    def __call__(
        self,
        /,
        vander_fs: Sequence[_AnyFuncVander],
        points: Sequence[_ArrayLikeComplex_co],
        degrees: Sequence[SupportsIndex],
    ) -> _ComplexArray: ...
    @overload
    def __call__(
        self,
        /,
        vander_fs: Sequence[_AnyFuncVander],
        points: Sequence[
            _ArrayLikeObject_co | _ArrayLikeComplex_co,
        ],
        degrees: Sequence[SupportsIndex],
    ) -> _ObjectArray: ...
    @overload
    def __call__(
        self,
        /,
        vander_fs: Sequence[_AnyFuncVander],
        points: Sequence[npt.ArrayLike],
        degrees: Sequence[SupportsIndex],
    ) -> _CoefArray: ...

_FullFitResult: TypeAlias = Sequence[np.inexact[Any] | np.int32]

@type_check_only
class _FuncFit(_Named[_Name_co], Protocol[_Name_co]):
    @overload
    def __call__(
        self,
        /,
        x: _SeriesLikeFloat_co,
        y: _ArrayLikeFloat_co,
        deg: int | _SeriesLikeInt_co,
        rcond: None | float = ...,
        full: Literal[False] = ...,
        w: None | _SeriesLikeFloat_co = ...,
    ) -> _FloatArray: ...
    @overload
    def __call__(
        self,
        x: _SeriesLikeFloat_co,
        y: _ArrayLikeFloat_co,
        deg: int | _SeriesLikeInt_co,
        rcond: None | float,
        full: Literal[True],
        /,
        w: None | _SeriesLikeFloat_co = ...,
    ) -> tuple[_FloatArray, _FullFitResult]: ...
    @overload
    def __call__(
        self,
        /,
        x: _SeriesLikeFloat_co,
        y: _ArrayLikeFloat_co,
        deg: int | _SeriesLikeInt_co,
        rcond: None | float = ...,
        *,
        full: Literal[True],
        w: None | _SeriesLikeFloat_co = ...,
    ) -> tuple[_FloatArray, _FullFitResult]: ...

    @overload
    def __call__(
        self,
        /,
        x: _SeriesLikeComplex_co,
        y: _ArrayLikeComplex_co,
        deg: int | _SeriesLikeInt_co,
        rcond: None | float = ...,
        full: Literal[False] = ...,
        w: None | _SeriesLikeFloat_co = ...,
    ) -> _ComplexArray: ...
    @overload
    def __call__(
        self,
        x: _SeriesLikeComplex_co,
        y: _ArrayLikeComplex_co,
        deg: int | _SeriesLikeInt_co,
        rcond: None | float,
        full: Literal[True],
        /,
        w: None | _SeriesLikeFloat_co = ...,
    ) -> tuple[_ComplexArray, _FullFitResult]: ...
    @overload
    def __call__(
        self,
        /,
        x: _SeriesLikeComplex_co,
        y: _ArrayLikeComplex_co,
        deg: int | _SeriesLikeInt_co,
        rcond: None | float = ...,
        *,
        full: Literal[True],
        w: None | _SeriesLikeFloat_co = ...,
    ) -> tuple[_ComplexArray, _FullFitResult]: ...

    @overload
    def __call__(
        self,
        /,
        x: _SeriesLikeComplex_co,
        y: _ArrayLikeCoef_co,
        deg: int | _SeriesLikeInt_co,
        rcond: None | float = ...,
        full: Literal[False] = ...,
        w: None | _SeriesLikeFloat_co = ...,
    ) -> _ObjectArray: ...
    @overload
    def __call__(
        self,
        x: _SeriesLikeComplex_co,
        y: _ArrayLikeCoef_co,
        deg: int | _SeriesLikeInt_co,
        rcond: None | float,
        full: Literal[True],
        /,
        w: None | _SeriesLikeFloat_co = ...,
    ) -> tuple[_ObjectArray, _FullFitResult]: ...
    @overload
    def __call__(
        self,
        /,
        x: _SeriesLikeComplex_co,
        y: _ArrayLikeCoef_co,
        deg: int | _SeriesLikeInt_co,
        rcond: None | float = ...,
        *,
        full: Literal[True],
        w: None | _SeriesLikeFloat_co = ...,
    ) -> tuple[_ObjectArray, _FullFitResult]: ...

@type_check_only
class _FuncRoots(_Named[_Name_co], Protocol[_Name_co]):
    @overload
    def __call__(
        self,
        /,
        c: _SeriesLikeFloat_co,
    ) -> _Series[np.float64]: ...
    @overload
    def __call__(
        self,
        /,
        c: _SeriesLikeComplex_co,
    ) -> _Series[np.complex128]: ...
    @overload
    def __call__(self, /, c: _SeriesLikeCoef_co) -> _ObjectSeries: ...


_Companion: TypeAlias = np.ndarray[tuple[int, int], np.dtype[_SCT]]

@type_check_only
class _FuncCompanion(_Named[_Name_co], Protocol[_Name_co]):
    @overload
    def __call__(
        self,
        /,
        c: _SeriesLikeFloat_co,
    ) -> _Companion[np.float64]: ...
    @overload
    def __call__(
        self,
        /,
        c: _SeriesLikeComplex_co,
    ) -> _Companion[np.complex128]: ...
    @overload
    def __call__(self, /, c: _SeriesLikeCoef_co) -> _Companion[np.object_]: ...

@type_check_only
class _FuncGauss(_Named[_Name_co], Protocol[_Name_co]):
    def __call__(
        self,
        /,
        deg: SupportsIndex,
    ) -> _Tuple2[_Series[np.float64]]: ...

@type_check_only
class _FuncWeight(_Named[_Name_co], Protocol[_Name_co]):
    @overload
    def __call__(
        self,
        /,
        c: _ArrayLikeFloat_co,
    ) -> npt.NDArray[np.float64]: ...
    @overload
    def __call__(
        self,
        /,
        c: _ArrayLikeComplex_co,
    ) -> npt.NDArray[np.complex128]: ...
    @overload
    def __call__(self, /, c: _ArrayLikeCoef_co) -> _ObjectArray: ...

@type_check_only
class _FuncPts(_Named[_Name_co], Protocol[_Name_co]):
    def __call__(self, /, npts: _AnyInt) -> _Series[np.float64]: ...
```
