## Supplementary software v0.2.1 for "Virtual control arms for paediatric myopia trials: external validation of axial-elongation models": chebyshev.pyi

```
from collections.abc import Callable, Iterable
from typing import (
    Any,
    Concatenate,
    Final,
    Literal as L,
    TypeVar,
    overload,
)

import numpy as np
import numpy.typing as npt
from numpy._typing import _IntLike_co

from ._polybase import ABCPolyBase
from ._polytypes import (
    _SeriesLikeCoef_co,
    _Array1,
    _Series,
    _Array2,
    _CoefSeries,
    _FuncBinOp,
    _FuncCompanion,
    _FuncDer,
    _FuncFit,
    _FuncFromRoots,
    _FuncGauss,
    _FuncInteg,
    _FuncLine,
    _FuncPoly2Ortho,
    _FuncPow,
    _FuncPts,
    _FuncRoots,
    _FuncUnOp,
    _FuncVal,
    _FuncVal2D,
    _FuncVal3D,
    _FuncValFromRoots,
    _FuncVander,
    _FuncVander2D,
    _FuncVander3D,
    _FuncWeight,
)
from .polyutils import trimcoef as chebtrim

__all__ = [
    "chebzero",
    "chebone",
    "chebx",
    "chebdomain",
    "chebline",
    "chebadd",
    "chebsub",
    "chebmulx",
    "chebmul",
    "chebdiv",
    "chebpow",
    "chebval",
    "chebder",
    "chebint",
    "cheb2poly",
    "poly2cheb",
    "chebfromroots",
    "chebvander",
    "chebfit",
    "chebtrim",
    "chebroots",
    "chebpts1",
    "chebpts2",
    "Chebyshev",
    "chebval2d",
    "chebval3d",
    "chebgrid2d",
    "chebgrid3d",
    "chebvander2d",
    "chebvander3d",
    "chebcompanion",
    "chebgauss",
    "chebweight",
    "chebinterpolate",
]

_SCT = TypeVar("_SCT", bound=np.number[Any] | np.object_)
def _cseries_to_zseries(c: npt.NDArray[_SCT]) -> _Series[_SCT]: ...
def _zseries_to_cseries(zs: npt.NDArray[_SCT]) -> _Series[_SCT]: ...
def _zseries_mul(
    z1: npt.NDArray[_SCT],
    z2: npt.NDArray[_SCT],
) -> _Series[_SCT]: ...
def _zseries_div(
    z1: npt.NDArray[_SCT],
    z2: npt.NDArray[_SCT],
) -> _Series[_SCT]: ...
def _zseries_der(zs: npt.NDArray[_SCT]) -> _Series[_SCT]: ...
def _zseries_int(zs: npt.NDArray[_SCT]) -> _Series[_SCT]: ...

poly2cheb: _FuncPoly2Ortho[L["poly2cheb"]]
cheb2poly: _FuncUnOp[L["cheb2poly"]]

chebdomain: Final[_Array2[np.float64]]
chebzero: Final[_Array1[np.int_]]
chebone: Final[_Array1[np.int_]]
chebx: Final[_Array2[np.int_]]

chebline: _FuncLine[L["chebline"]]
chebfromroots: _FuncFromRoots[L["chebfromroots"]]
chebadd: _FuncBinOp[L["chebadd"]]
chebsub: _FuncBinOp[L["chebsub"]]
chebmulx: _FuncUnOp[L["chebmulx"]]
chebmul: _FuncBinOp[L["chebmul"]]
chebdiv: _FuncBinOp[L["chebdiv"]]
chebpow: _FuncPow[L["chebpow"]]
chebder: _FuncDer[L["chebder"]]
chebint: _FuncInteg[L["chebint"]]
chebval: _FuncVal[L["chebval"]]
chebval2d: _FuncVal2D[L["chebval2d"]]
chebval3d: _FuncVal3D[L["chebval3d"]]
chebvalfromroots: _FuncValFromRoots[L["chebvalfromroots"]]
chebgrid2d: _FuncVal2D[L["chebgrid2d"]]
chebgrid3d: _FuncVal3D[L["chebgrid3d"]]
chebvander: _FuncVander[L["chebvander"]]
chebvander2d: _FuncVander2D[L["chebvander2d"]]
chebvander3d: _FuncVander3D[L["chebvander3d"]]
chebfit: _FuncFit[L["chebfit"]]
chebcompanion: _FuncCompanion[L["chebcompanion"]]
chebroots: _FuncRoots[L["chebroots"]]
chebgauss: _FuncGauss[L["chebgauss"]]
chebweight: _FuncWeight[L["chebweight"]]
chebpts1: _FuncPts[L["chebpts1"]]
chebpts2: _FuncPts[L["chebpts2"]]

# keep in sync with `Chebyshev.interpolate`
_RT = TypeVar("_RT", bound=np.number[Any] | np.bool | np.object_)
@overload
def chebinterpolate(
    func: np.ufunc,
    deg: _IntLike_co,
    args: tuple[()] = ...,
) -> npt.NDArray[np.float64 | np.complex128 | np.object_]: ...
@overload
def chebinterpolate(
    func: Callable[[npt.NDArray[np.float64]], _RT],
    deg: _IntLike_co,
    args: tuple[()] = ...,
) -> npt.NDArray[_RT]: ...
@overload
def chebinterpolate(
    func: Callable[Concatenate[npt.NDArray[np.float64], ...], _RT],
    deg: _IntLike_co,
    args: Iterable[Any],
) -> npt.NDArray[_RT]: ...

_Self = TypeVar("_Self", bound=object)

class Chebyshev(ABCPolyBase[L["T"]]):
    @overload
    @classmethod
    def interpolate(
        cls: type[_Self],
        /,
        func: Callable[[npt.NDArray[np.float64]], _CoefSeries],
        deg: _IntLike_co,
        domain: None | _SeriesLikeCoef_co = ...,
        args: tuple[()] = ...,
    ) -> _Self: ...
    @overload
    @classmethod
    def interpolate(
        cls: type[_Self],
        /,
        func: Callable[
            Concatenate[npt.NDArray[np.float64], ...],
            _CoefSeries,
        ],
        deg: _IntLike_co,
        domain: None | _SeriesLikeCoef_co = ...,
        *,
        args: Iterable[Any],
    ) -> _Self: ...
    @overload
    @classmethod
    def interpolate(
        cls: type[_Self],
        func: Callable[
            Concatenate[npt.NDArray[np.float64], ...],
            _CoefSeries,
        ],
        deg: _IntLike_co,
        domain: None | _SeriesLikeCoef_co,
        args: Iterable[Any],
        /,
    ) -> _Self: ...
```
