## Supplementary software v0.2.1 for "Virtual control arms for paediatric myopia trials: external validation of axial-elongation models": hermite.pyi

```
from typing import Any, Final, Literal as L, TypeVar

import numpy as np

from ._polybase import ABCPolyBase
from ._polytypes import (
    _Array1,
    _Array2,
    _FuncBinOp,
    _FuncCompanion,
    _FuncDer,
    _FuncFit,
    _FuncFromRoots,
    _FuncGauss,
    _FuncInteg,
    _FuncLine,
    _FuncPoly2Ortho,
    _FuncPow,
    _FuncRoots,
    _FuncUnOp,
    _FuncVal,
    _FuncVal2D,
    _FuncVal3D,
    _FuncValFromRoots,
    _FuncVander,
    _FuncVander2D,
    _FuncVander3D,
    _FuncWeight,
)
from .polyutils import trimcoef as hermtrim

__all__ = [
    "hermzero",
    "hermone",
    "hermx",
    "hermdomain",
    "hermline",
    "hermadd",
    "hermsub",
    "hermmulx",
    "hermmul",
    "hermdiv",
    "hermpow",
    "hermval",
    "hermder",
    "hermint",
    "herm2poly",
    "poly2herm",
    "hermfromroots",
    "hermvander",
    "hermfit",
    "hermtrim",
    "hermroots",
    "Hermite",
    "hermval2d",
    "hermval3d",
    "hermgrid2d",
    "hermgrid3d",
    "hermvander2d",
    "hermvander3d",
    "hermcompanion",
    "hermgauss",
    "hermweight",
]

poly2herm: _FuncPoly2Ortho[L["poly2herm"]]
herm2poly: _FuncUnOp[L["herm2poly"]]

hermdomain: Final[_Array2[np.float64]]
hermzero: Final[_Array1[np.int_]]
hermone: Final[_Array1[np.int_]]
hermx: Final[_Array2[np.int_]]

hermline: _FuncLine[L["hermline"]]
hermfromroots: _FuncFromRoots[L["hermfromroots"]]
hermadd: _FuncBinOp[L["hermadd"]]
hermsub: _FuncBinOp[L["hermsub"]]
hermmulx: _FuncUnOp[L["hermmulx"]]
hermmul: _FuncBinOp[L["hermmul"]]
hermdiv: _FuncBinOp[L["hermdiv"]]
hermpow: _FuncPow[L["hermpow"]]
hermder: _FuncDer[L["hermder"]]
hermint: _FuncInteg[L["hermint"]]
hermval: _FuncVal[L["hermval"]]
hermval2d: _FuncVal2D[L["hermval2d"]]
hermval3d: _FuncVal3D[L["hermval3d"]]
hermvalfromroots: _FuncValFromRoots[L["hermvalfromroots"]]
hermgrid2d: _FuncVal2D[L["hermgrid2d"]]
hermgrid3d: _FuncVal3D[L["hermgrid3d"]]
hermvander: _FuncVander[L["hermvander"]]
hermvander2d: _FuncVander2D[L["hermvander2d"]]
hermvander3d: _FuncVander3D[L["hermvander3d"]]
hermfit: _FuncFit[L["hermfit"]]
hermcompanion: _FuncCompanion[L["hermcompanion"]]
hermroots: _FuncRoots[L["hermroots"]]

_ND = TypeVar("_ND", bound=Any)
def _normed_hermite_n(
    x: np.ndarray[_ND, np.dtype[np.float64]],
    n: int | np.intp,
) -> np.ndarray[_ND, np.dtype[np.float64]]: ...

hermgauss: _FuncGauss[L["hermgauss"]]
hermweight: _FuncWeight[L["hermweight"]]

class Hermite(ABCPolyBase[L["H"]]): ...
```
