## Supplementary software v0.2.1 for "Virtual control arms for paediatric myopia trials: external validation of axial-elongation models": hermite_e.pyi

```
from typing import Any, Final, Literal as L, TypeVar

import numpy as np

from ._polybase import ABCPolyBase
from ._polytypes import (
    _Array1,
    _Array2,
    _FuncBinOp,
    _FuncCompanion,
    _FuncDer,
    _FuncFit,
    _FuncFromRoots,
    _FuncGauss,
    _FuncInteg,
    _FuncLine,
    _FuncPoly2Ortho,
    _FuncPow,
    _FuncRoots,
    _FuncUnOp,
    _FuncVal,
    _FuncVal2D,
    _FuncVal3D,
    _FuncValFromRoots,
    _FuncVander,
    _FuncVander2D,
    _FuncVander3D,
    _FuncWeight,
)
from .polyutils import trimcoef as hermetrim

__all__ = [
    "hermezero",
    "hermeone",
    "hermex",
    "hermedomain",
    "hermeline",
    "hermeadd",
    "hermesub",
    "hermemulx",
    "hermemul",
    "hermediv",
    "hermepow",
    "hermeval",
    "hermeder",
    "hermeint",
    "herme2poly",
    "poly2herme",
    "hermefromroots",
    "hermevander",
    "hermefit",
    "hermetrim",
    "hermeroots",
    "HermiteE",
    "hermeval2d",
    "hermeval3d",
    "hermegrid2d",
    "hermegrid3d",
    "hermevander2d",
    "hermevander3d",
    "hermecompanion",
    "hermegauss",
    "hermeweight",
]

poly2herme: _FuncPoly2Ortho[L["poly2herme"]]
herme2poly: _FuncUnOp[L["herme2poly"]]

hermedomain: Final[_Array2[np.float64]]
hermezero: Final[_Array1[np.int_]]
hermeone: Final[_Array1[np.int_]]
hermex: Final[_Array2[np.int_]]

hermeline: _FuncLine[L["hermeline"]]
hermefromroots: _FuncFromRoots[L["hermefromroots"]]
hermeadd: _FuncBinOp[L["hermeadd"]]
hermesub: _FuncBinOp[L["hermesub"]]
hermemulx: _FuncUnOp[L["hermemulx"]]
hermemul: _FuncBinOp[L["hermemul"]]
hermediv: _FuncBinOp[L["hermediv"]]
hermepow: _FuncPow[L["hermepow"]]
hermeder: _FuncDer[L["hermeder"]]
hermeint: _FuncInteg[L["hermeint"]]
hermeval: _FuncVal[L["hermeval"]]
hermeval2d: _FuncVal2D[L["hermeval2d"]]
hermeval3d: _FuncVal3D[L["hermeval3d"]]
hermevalfromroots: _FuncValFromRoots[L["hermevalfromroots"]]
hermegrid2d: _FuncVal2D[L["hermegrid2d"]]
hermegrid3d: _FuncVal3D[L["hermegrid3d"]]
hermevander: _FuncVander[L["hermevander"]]
hermevander2d: _FuncVander2D[L["hermevander2d"]]
hermevander3d: _FuncVander3D[L["hermevander3d"]]
hermefit: _FuncFit[L["hermefit"]]
hermecompanion: _FuncCompanion[L["hermecompanion"]]
hermeroots: _FuncRoots[L["hermeroots"]]

_ND = TypeVar("_ND", bound=Any)
def _normed_hermite_e_n(
    x: np.ndarray[_ND, np.dtype[np.float64]],
    n: int | np.intp,
) -> np.ndarray[_ND, np.dtype[np.float64]]: ...

hermegauss: _FuncGauss[L["hermegauss"]]
hermeweight: _FuncWeight[L["hermeweight"]]

class HermiteE(ABCPolyBase[L["He"]]): ...
```
