## Supplementary software v0.2.1 for "Virtual control arms for paediatric myopia trials: external validation of axial-elongation models": laguerre.pyi

```
from typing import Final, Literal as L

import numpy as np

from ._polybase import ABCPolyBase
from ._polytypes import (
    _Array1,
    _Array2,
    _FuncBinOp,
    _FuncCompanion,
    _FuncDer,
    _FuncFit,
    _FuncFromRoots,
    _FuncGauss,
    _FuncInteg,
    _FuncLine,
    _FuncPoly2Ortho,
    _FuncPow,
    _FuncRoots,
    _FuncUnOp,
    _FuncVal,
    _FuncVal2D,
    _FuncVal3D,
    _FuncValFromRoots,
    _FuncVander,
    _FuncVander2D,
    _FuncVander3D,
    _FuncWeight,
)
from .polyutils import trimcoef as lagtrim

__all__ = [
    "lagzero",
    "lagone",
    "lagx",
    "lagdomain",
    "lagline",
    "lagadd",
    "lagsub",
    "lagmulx",
    "lagmul",
    "lagdiv",
    "lagpow",
    "lagval",
    "lagder",
    "lagint",
    "lag2poly",
    "poly2lag",
    "lagfromroots",
    "lagvander",
    "lagfit",
    "lagtrim",
    "lagroots",
    "Laguerre",
    "lagval2d",
    "lagval3d",
    "laggrid2d",
    "laggrid3d",
    "lagvander2d",
    "lagvander3d",
    "lagcompanion",
    "laggauss",
    "lagweight",
]

poly2lag: _FuncPoly2Ortho[L["poly2lag"]]
lag2poly: _FuncUnOp[L["lag2poly"]]

lagdomain: Final[_Array2[np.float64]]
lagzero: Final[_Array1[np.int_]]
lagone: Final[_Array1[np.int_]]
lagx: Final[_Array2[np.int_]]

lagline: _FuncLine[L["lagline"]]
lagfromroots: _FuncFromRoots[L["lagfromroots"]]
lagadd: _FuncBinOp[L["lagadd"]]
lagsub: _FuncBinOp[L["lagsub"]]
lagmulx: _FuncUnOp[L["lagmulx"]]
lagmul: _FuncBinOp[L["lagmul"]]
lagdiv: _FuncBinOp[L["lagdiv"]]
lagpow: _FuncPow[L["lagpow"]]
lagder: _FuncDer[L["lagder"]]
lagint: _FuncInteg[L["lagint"]]
lagval: _FuncVal[L["lagval"]]
lagval2d: _FuncVal2D[L["lagval2d"]]
lagval3d: _FuncVal3D[L["lagval3d"]]
lagvalfromroots: _FuncValFromRoots[L["lagvalfromroots"]]
laggrid2d: _FuncVal2D[L["laggrid2d"]]
laggrid3d: _FuncVal3D[L["laggrid3d"]]
lagvander: _FuncVander[L["lagvander"]]
lagvander2d: _FuncVander2D[L["lagvander2d"]]
lagvander3d: _FuncVander3D[L["lagvander3d"]]
lagfit: _FuncFit[L["lagfit"]]
lagcompanion: _FuncCompanion[L["lagcompanion"]]
lagroots: _FuncRoots[L["lagroots"]]
laggauss: _FuncGauss[L["laggauss"]]
lagweight: _FuncWeight[L["lagweight"]]


class Laguerre(ABCPolyBase[L["L"]]): ...
```
