## Supplementary software v0.2.1 for "Virtual control arms for paediatric myopia trials: external validation of axial-elongation models": legendre.py

```
"""
==================================================
Legendre Series (:mod:`numpy.polynomial.legendre`)
==================================================

This module provides a number of objects (mostly functions) useful for
dealing with Legendre series, including a `Legendre` class that
encapsulates the usual arithmetic operations.  (General information
on how this module represents and works with such polynomials is in the
docstring for its "parent" sub-package, `numpy.polynomial`).

Classes
-------
.. autosummary::
   :toctree: generated/

    Legendre

Constants
---------

.. autosummary::
   :toctree: generated/

   legdomain
   legzero
   legone
   legx

Arithmetic
----------

.. autosummary::
   :toctree: generated/

   legadd
   legsub
   legmulx
   legmul
   legdiv
   legpow
   legval
   legval2d
   legval3d
   leggrid2d
   leggrid3d

Calculus
--------

.. autosummary::
   :toctree: generated/

   legder
   legint

Misc Functions
--------------

.. autosummary::
   :toctree: generated/

   legfromroots
   legroots
   legvander
   legvander2d
   legvander3d
   leggauss
   legweight
   legcompanion
   legfit
   legtrim
   legline
   leg2poly
   poly2leg

See also
--------
numpy.polynomial

"""
import numpy as np
import numpy.linalg as la
from numpy.lib.array_utils import normalize_axis_index

from . import polyutils as pu
from ._polybase import ABCPolyBase

__all__ = [
    'legzero', 'legone', 'legx', 'legdomain', 'legline', 'legadd',
    'legsub', 'legmulx', 'legmul', 'legdiv', 'legpow', 'legval', 'legder',
    'legint', 'leg2poly', 'poly2leg', 'legfromroots', 'legvander',
    'legfit', 'legtrim', 'legroots', 'Legendre', 'legval2d', 'legval3d',
    'leggrid2d', 'leggrid3d', 'legvander2d', 'legvander3d', 'legcompanion',
    'leggauss', 'legweight']

legtrim = pu.trimcoef


def poly2leg(pol):
    """
    Convert a polynomial to a Legendre series.

    Convert an array representing the coefficients of a polynomial (relative
    to the "standard" basis) ordered from lowest degree to highest, to an
    array of the coefficients of the equivalent Legendre series, ordered
    from lowest to highest degree.

    Parameters
    ----------
    pol : array_like
        1-D array containing the polynomial coefficients

    Returns
    -------
    c : ndarray
        1-D array containing the coefficients of the equivalent Legendre
        series.

    See Also
    --------
    leg2poly

    Notes
    -----
    The easy way to do conversions between polynomial basis sets
    is to use the convert method of a class instance.

    Examples
    --------
    >>> import numpy as np
    >>> from numpy import polynomial as P
    >>> p = P.Polynomial(np.arange(4))
    >>> p
    Polynomial([0.,  1.,  2.,  3.], domain=[-1.,  1.], window=[-1.,  1.], ...
    >>> c = P.Legendre(P.legendre.poly2leg(p.coef))
    >>> c
    Legendre([ 1.  ,  3.25,  1.  ,  0.75], domain=[-1,  1], window=[-1,  1]) # may vary

    """
    [pol] = pu.as_series([pol])
    deg = len(pol) - 1
    res = 0
    for i in range(deg, -1, -1):
        res = legadd(legmulx(res), pol[i])
    return res


def leg2poly(c):
    """
    Convert a Legendre series to a polynomial.

    Convert an array representing the coefficients of a Legendre series,
    ordered from lowest degree to highest, to an array of the coefficients
    of the equivalent polynomial (relative to the "standard" basis) ordered
    from lowest to highest degree.

    Parameters
    ----------
    c : array_like
        1-D array containing the Legendre series coefficients, ordered
        from lowest order term to highest.

    Returns
    -------
    pol : ndarray
        1-D array containing the coefficients of the equivalent polynomial
        (relative to the "standard" basis) ordered from lowest order term
        to highest.

    See Also
    --------
    poly2leg

    Notes
    -----
    The easy way to do conversions between polynomial basis sets
    is to use the convert method of a class instance.

    Examples
    --------
    >>> from numpy import polynomial as P
    >>> c = P.Legendre(range(4))
    >>> c
    Legendre([0., 1., 2., 3.], domain=[-1.,  1.], window=[-1.,  1.], symbol='x')
    >>> p = c.convert(kind=P.Polynomial)
    >>> p
    Polynomial([-1. , -3.5,  3. ,  7.5], domain=[-1.,  1.], window=[-1., ...
    >>> P.legendre.leg2poly(range(4))
    array([-1. , -3.5,  3. ,  7.5])


    """
    from .polynomial import polyadd, polysub, polymulx

    [c] = pu.as_series([c])
    n = len(c)
    if n < 3:
        return c
    else:
        c0 = c[-2]
        c1 = c[-1]
        # i is the current degree of c1
        for i in range(n - 1, 1, -1):
            tmp = c0
            c0 = polysub(c[i - 2], (c1*(i - 1))/i)
            c1 = polyadd(tmp, (polymulx(c1)*(2*i - 1))/i)
        return polyadd(c0, polymulx(c1))


#
# These are constant arrays are of integer type so as to be compatible
# with the widest range of other types, such as Decimal.
#

# Legendre
legdomain = np.array([-1., 1.])

# Legendre coefficients representing zero.
legzero = np.array([0])

# Legendre coefficients representing one.
legone = np.array([1])

# Legendre coefficients representing the identity x.
legx = np.array([0, 1])


def legline(off, scl):
    """
    Legendre series whose graph is a straight line.


    Parameters
    ----------
    off, scl : scalars
        The specified line is given by ``off + scl*x``.

    Returns
    -------
    y : ndarray
        This module's representation of the Legendre series for
        ``off + scl*x``.

    See Also
    --------
    numpy.polynomial.polynomial.polyline
    numpy.polynomial.chebyshev.chebline
    numpy.polynomial.laguerre.lagline
    numpy.polynomial.hermite.hermline
    numpy.polynomial.hermite_e.hermeline

    Examples
    --------
    >>> import numpy.polynomial.legendre as L
    >>> L.legline(3,2)
    array([3, 2])
    >>> L.legval(-3, L.legline(3,2)) # should be -3
    -3.0

    """
    if scl != 0:
        return np.array([off, scl])
    else:
        return np.array([off])


def legfromroots(roots):
    """
    Generate a Legendre series with given roots.

    The function returns the coefficients of the polynomial

    .. math:: p(x) = (x - r_0) * (x - r_1) * ... * (x - r_n),

    in Legendre form, where the :math:`r_n` are the roots specified in `roots`.
    If a zero has multiplicity n, then it must appear in `roots` n times.
    For instance, if 2 is a root of multiplicity three and 3 is a root of
    multiplicity 2, then `roots` looks something like [2, 2, 2, 3, 3]. The
    roots can appear in any order.

    If the returned coefficients are `c`, then

    .. math:: p(x) = c_0 + c_1 * L_1(x) + ... +  c_n * L_n(x)

    The coefficient of the last term is not generally 1 for monic
    polynomials in Legendre form.

    Parameters
    ----------
    roots : array_like
        Sequence containing the roots.

    Returns
    -------
    out : ndarray
        1-D array of coefficients.  If all roots are real then `out` is a
        real array, if some of the roots are complex, then `out` is complex
        even if all the coefficients in the result are real (see Examples
        below).

    See Also
    --------
    numpy.polynomial.polynomial.polyfromroots
    numpy.polynomial.chebyshev.chebfromroots
    numpy.polynomial.laguerre.lagfromroots
    numpy.polynomial.hermite.hermfromroots
    numpy.polynomial.hermite_e.hermefromroots

    Examples
    --------
    >>> import numpy.polynomial.legendre as L
    >>> L.legfromroots((-1,0,1)) # x^3 - x relative to the standard basis
    array([ 0. , -0.4,  0. ,  0.4])
    >>> j = complex(0,1)
    >>> L.legfromroots((-j,j)) # x^2 + 1 relative to the standard basis
    array([ 1.33333333+0.j,  0.00000000+0.j,  0.66666667+0.j]) # may vary

    """
    return pu._fromroots(legline, legmul, roots)


def legadd(c1, c2):
    """
    Add one Legendre series to another.

    Returns the sum of two Legendre series `c1` + `c2`.  The arguments
    are sequences of coefficients ordered from lowest order term to
    highest, i.e., [1,2,3] represents the series ``P_0 + 2*P_1 + 3*P_2``.

    Parameters
    ----------
    c1, c2 : array_like
        1-D arrays of Legendre series coefficients ordered from low to
        high.

    Returns
    -------
    out : ndarray
        Array representing the Legendre series of their sum.

    See Also
    --------
    legsub, legmulx, legmul, legdiv, legpow

    Notes
    -----
    Unlike multiplication, division, etc., the sum of two Legendre series
    is a Legendre series (without having to "reproject" the result onto
    the basis set) so addition, just like that of "standard" polynomials,
    is simply "component-wise."

    Examples
    --------
    >>> from numpy.polynomial import legendre as L
    >>> c1 = (1,2,3)
    >>> c2 = (3,2,1)
    >>> L.legadd(c1,c2)
    array([4.,  4.,  4.])

    """
    return pu._add(c1, c2)


def legsub(c1, c2):
    """
    Subtract one Legendre series from another.

    Returns the difference of two Legendre series `c1` - `c2`.  The
    sequences of coefficients are from lowest order term to highest, i.e.,
    [1,2,3] represents the series ``P_0 + 2*P_1 + 3*P_2``.

    Parameters
    ----------
    c1, c2 : array_like
        1-D arrays of Legendre series coefficients ordered from low to
        high.

    Returns
    -------
    out : ndarray
        Of Legendre series coefficients representing their difference.

    See Also
    --------
    legadd, legmulx, legmul, legdiv, legpow

    Notes
    -----
    Unlike multiplication, division, etc., the difference of two Legendre
    series is a Legendre series (without having to "reproject" the result
    onto the basis set) so subtraction, just like that of "standard"
    polynomials, is simply "component-wise."

    Examples
    --------
    >>> from numpy.polynomial import legendre as L
    >>> c1 = (1,2,3)
    >>> c2 = (3,2,1)
    >>> L.legsub(c1,c2)
    array([-2.,  0.,  2.])
    >>> L.legsub(c2,c1) # -C.legsub(c1,c2)
    array([ 2.,  0., -2.])

    """
    return pu._sub(c1, c2)


def legmulx(c):
    """Multiply a Legendre series by x.

    Multiply the Legendre series `c` by x, where x is the independent
    variable.


    Parameters
    ----------
    c : array_like
        1-D array of Legendre series coefficients ordered from low to
        high.

    Returns
    -------
    out : ndarray
        Array representing the result of the multiplication.

    See Also
    --------
    legadd, legsub, legmul, legdiv, legpow

    Notes
    -----
    The multiplication uses the recursion relationship for Legendre
    polynomials in the form

    .. math::

      xP_i(x) = ((i + 1)*P_{i + 1}(x) + i*P_{i - 1}(x))/(2i + 1)

    Examples
    --------
    >>> from numpy.polynomial import legendre as L
    >>> L.legmulx([1,2,3])
    array([ 0.66666667, 2.2, 1.33333333, 1.8]) # may vary

    """
    # c is a trimmed copy
    [c] = pu.as_series([c])
    # The zero series needs special treatment
    if len(c) == 1 and c[0] == 0:
        return c

    prd = np.empty(len(c) + 1, dtype=c.dtype)
    prd[0] = c[0]*0
    prd[1] = c[0]
    for i in range(1, len(c)):
        j = i + 1
        k = i - 1
        s = i + j
        prd[j] = (c[i]*j)/s
        prd[k] += (c[i]*i)/s
    return prd


def legmul(c1, c2):
    """
    Multiply one Legendre series by another.

    Returns the product of two Legendre series `c1` * `c2`.  The arguments
    are sequences of coefficients, from lowest order "term" to highest,
    e.g., [1,2,3] represents the series ``P_0 + 2*P_1 + 3*P_2``.

    Parameters
    ----------
    c1, c2 : array_like
        1-D arrays of Legendre series coefficients ordered from low to
        high.

    Returns
    -------
    out : ndarray
        Of Legendre series coefficients representing their product.

    See Also
    --------
    legadd, legsub, legmulx, legdiv, legpow

    Notes
    -----
    In general, the (polynomial) product of two C-series results in terms
    that are not in the Legendre polynomial basis set.  Thus, to express
    the product as a Legendre series, it is necessary to "reproject" the
    product onto said basis set, which may produce "unintuitive" (but
    correct) results; see Examples section below.

    Examples
    --------
    >>> from numpy.polynomial import legendre as L
    >>> c1 = (1,2,3)
    >>> c2 = (3,2)
    >>> L.legmul(c1,c2) # multiplication requires "reprojection"
    array([  4.33333333,  10.4       ,  11.66666667,   3.6       ]) # may vary

    """
    # s1, s2 are trimmed copies
    [c1, c2] = pu.as_series([c1, c2])

    if len(c1) > len(c2):
        c = c2
        xs = c1
    else:
        c = c1
        xs = c2

    if len(c) == 1:
        c0 = c[0]*xs
        c1 = 0
    elif len(c) == 2:
        c0 = c[0]*xs
        c1 = c[1]*xs
    else:
        nd = len(c)
        c0 = c[-2]*xs
        c1 = c[-1]*xs
        for i in range(3, len(c) + 1):
            tmp = c0
            nd = nd - 1
            c0 = legsub(c[-i]*xs, (c1*(nd - 1))/nd)
            c1 = legadd(tmp, (legmulx(c1)*(2*nd - 1))/nd)
    return legadd(c0, legmulx(c1))


def legdiv(c1, c2):
    """
    Divide one Legendre series by another.

    Returns the quotient-with-remainder of two Legendre series
    `c1` / `c2`.  The arguments are sequences of coefficients from lowest
    order "term" to highest, e.g., [1,2,3] represents the series
    ``P_0 + 2*P_1 + 3*P_2``.

    Parameters
    ----------
    c1, c2 : array_like
        1-D arrays of Legendre series coefficients ordered from low to
        high.

    Returns
    -------
    quo, rem : ndarrays
        Of Legendre series coefficients representing the quotient and
        remainder.

    See Also
    --------
    legadd, legsub, legmulx, legmul, legpow

    Notes
    -----
    In general, the (polynomial) division of one Legendre series by another
    results in quotient and remainder terms that are not in the Legendre
    polynomial basis set.  Thus, to express these results as a Legendre
    series, it is necessary to "reproject" the results onto the Legendre
    basis set, which may produce "unintuitive" (but correct) results; see
    Examples section below.

    Examples
    --------
    >>> from numpy.polynomial import legendre as L
    >>> c1 = (1,2,3)
    >>> c2 = (3,2,1)
    >>> L.legdiv(c1,c2) # quotient "intuitive," remainder not
    (array([3.]), array([-8., -4.]))
    >>> c2 = (0,1,2,3)
    >>> L.legdiv(c2,c1) # neither "intuitive"
    (array([-0.07407407,  1.66666667]), array([-1.03703704, -2.51851852])) # may vary

    """
    return pu._div(legmul, c1, c2)


def legpow(c, pow, maxpower=16):
    """Raise a Legendre series to a power.

    Returns the Legendre series `c` raised to the power `pow`. The
    argument `c` is a sequence of coefficients ordered from low to high.
    i.e., [1,2,3] is the series  ``P_0 + 2*P_1 + 3*P_2.``

    Parameters
    ----------
    c : array_like
        1-D array of Legendre series coefficients ordered from low to
        high.
    pow : integer
        Power to which the series will be raised
    maxpower : integer, optional
        Maximum power allowed. This is mainly to limit growth of the series
        to unmanageable size. Default is 16

    Returns
    -------
    coef : ndarray
        Legendre series of power.

    See Also
    --------
    legadd, legsub, legmulx, legmul, legdiv

    """
    return pu._pow(legmul, c, pow, maxpower)


def legder(c, m=1, scl=1, axis=0):
    """
    Differentiate a Legendre series.

    Returns the Legendre series coefficients `c` differentiated `m` times
    along `axis`.  At each iteration the result is multiplied by `scl` (the
    scaling factor is for use in a linear change of variable). The argument
    `c` is an array of coefficients from low to high degree along each
    axis, e.g., [1,2,3] represents the series ``1*L_0 + 2*L_1 + 3*L_2``
    while [[1,2],[1,2]] represents ``1*L_0(x)*L_0(y) + 1*L_1(x)*L_0(y) +
    2*L_0(x)*L_1(y) + 2*L_1(x)*L_1(y)`` if axis=0 is ``x`` and axis=1 is
    ``y``.

    Parameters
    ----------
    c : array_like
        Array of Legendre series coefficients. If c is multidimensional the
        different axis correspond to different variables with the degree in
        each axis given by the corresponding index.
    m : int, optional
        Number of derivatives taken, must be non-negative. (Default: 1)
    scl : scalar, optional
        Each differentiation is multiplied by `scl`.  The end result is
        multiplication by ``scl**m``.  This is for use in a linear change of
        variable. (Default: 1)
    axis : int, optional
        Axis over which the derivative is taken. (Default: 0).

    Returns
    -------
    der : ndarray
        Legendre series of the derivative.

    See Also
    --------
    legint

    Notes
    -----
    In general, the result of differentiating a Legendre series does not
    resemble the same operation on a power series. Thus the result of this
    function may be "unintuitive," albeit correct; see Examples section
    below.

    Examples
    --------
    >>> from numpy.polynomial import legendre as L
    >>> c = (1,2,3,4)
    >>> L.legder(c)
    array([  6.,   9.,  20.])
    >>> L.legder(c, 3)
    array([60.])
    >>> L.legder(c, scl=-1)
    array([ -6.,  -9., -20.])
    >>> L.legder(c, 2,-1)
    array([  9.,  60.])

    """
    c = np.array(c, ndmin=1, copy=True)
    if c.dtype.char in '?bBhHiIlLqQpP':
        c = c.astype(np.double)
    cnt = pu._as_int(m, "the order of derivation")
    iaxis = pu._as_int(axis, "the axis")
    if cnt < 0:
        raise ValueError("The order of derivation must be non-negative")
    iaxis = normalize_axis_index(iaxis, c.ndim)

    if cnt == 0:
        return c

    c = np.moveaxis(c, iaxis, 0)
    n = len(c)
    if cnt >= n:
        c = c[:1]*0
    else:
        for i in range(cnt):
            n = n - 1
            c *= scl
            der = np.empty((n,) + c.shape[1:], dtype=c.dtype)
            for j in range(n, 2, -1):
                der[j - 1] = (2*j - 1)*c[j]
                c[j - 2] += c[j]
            if n > 1:
                der[1] = 3*c[2]
            der[0] = c[1]
            c = der
    c = np.moveaxis(c, 0, iaxis)
    return c


def legint(c, m=1, k=[], lbnd=0, scl=1, axis=0):
    """
    Integrate a Legendre series.

    Returns the Legendre series coefficients `c` integrated `m` times from
    `lbnd` along `axis`. At each iteration the resulting series is
    **multiplied** by `scl` and an integration constant, `k`, is added.
    The scaling factor is for use in a linear change of variable.  ("Buyer
    beware": note that, depending on what one is doing, one may want `scl`
    to be the reciprocal of what one might expect; for more information,
    see the Notes section below.)  The argument `c` is an array of
    coefficients from low to high degree along each axis, e.g., [1,2,3]
    represents the series ``L_0 + 2*L_1 + 3*L_2`` while [[1,2],[1,2]]
    represents ``1*L_0(x)*L_0(y) + 1*L_1(x)*L_0(y) + 2*L_0(x)*L_1(y) +
    2*L_1(x)*L_1(y)`` if axis=0 is ``x`` and axis=1 is ``y``.

    Parameters
    ----------
    c : array_like
        Array of Legendre series coefficients. If c is multidimensional the
        different axis correspond to different variables with the degree in
        each axis given by the corresponding index.
    m : int, optional
        Order of integration, must be positive. (Default: 1)
    k : {[], list, scalar}, optional
        Integration constant(s).  The value of the first integral at
        ``lbnd`` is the first value in the list, the value of the second
        integral at ``lbnd`` is the second value, etc.  If ``k == []`` (the
        default), all constants are set to zero.  If ``m == 1``, a single
        scalar can be given instead of a list.
    lbnd : scalar, optional
        The lower bound of the integral. (Default: 0)
    scl : scalar, optional
        Following each integration the result is *multiplied* by `scl`
        before the integration constant is added. (Default: 1)
    axis : int, optional
        Axis over which the integral is taken. (Default: 0).

    Returns
    -------
    S : ndarray
        Legendre series coefficient array of the integral.

    Raises
    ------
    ValueError
        If ``m < 0``, ``len(k) > m``, ``np.ndim(lbnd) != 0``, or
        ``np.ndim(scl) != 0``.

    See Also
    --------
    legder

    Notes
    -----
    Note that the result of each integration is *multiplied* by `scl`.
    Why is this important to note?  Say one is making a linear change of
    variable :math:`u = ax + b` in an integral relative to `x`.  Then
    :math:`dx = du/a`, so one will need to set `scl` equal to
    :math:`1/a` - perhaps not what one would have first thought.

    Also note that, in general, the result of integrating a C-series needs
    to be "reprojected" onto the C-series basis set.  Thus, typically,
    the result of this function is "unintuitive," albeit correct; see
    Examples section below.

    Examples
    --------
    >>> from numpy.polynomial import legendre as L
    >>> c = (1,2,3)
    >>> L.legint(c)
    array([ 0.33333333,  0.4       ,  0.66666667,  0.6       ]) # may vary
    >>> L.legint(c, 3)
    array([  1.66666667e-02,  -1.78571429e-02,   4.76190476e-02, # may vary
             -1.73472348e-18,   1.90476190e-02,   9.52380952e-03])
    >>> L.legint(c, k=3)
     array([ 3.33333333,  0.4       ,  0.66666667,  0.6       ]) # may vary
    >>> L.legint(c, lbnd=-2)
    array([ 7.33333333,  0.4       ,  0.66666667,  0.6       ]) # may vary
    >>> L.legint(c, scl=2)
    array([ 0.66666667,  0.8       ,  1.33333333,  1.2       ]) # may vary

    """
    c = np.array(c, ndmin=1, copy=True)
    if c.dtype.char in '?bBhHiIlLqQpP':
        c = c.astype(np.double)
    if not np.iterable(k):
        k = [k]
    cnt = pu._as_int(m, "the order of integration")
    iaxis = pu._as_int(axis, "the axis")
    if cnt < 0:
        raise ValueError("The order of integration must be non-negative")
    if len(k) > cnt:
        raise ValueError("Too many integration constants")
    if np.ndim(lbnd) != 0:
        raise ValueError("lbnd must be a scalar.")
    if np.ndim(scl) != 0:
        raise ValueError("scl must be a scalar.")
    iaxis = normalize_axis_index(iaxis, c.ndim)

    if cnt == 0:
        return c

    c = np.moveaxis(c, iaxis, 0)
    k = list(k) + [0]*(cnt - len(k))
    for i in range(cnt):
        n = len(c)
        c *= scl
        if n == 1 and np.all(c[0] == 0):
            c[0] += k[i]
        else:
            tmp = np.empty((n + 1,) + c.shape[1:], dtype=c.dtype)
            tmp[0] = c[0]*0
            tmp[1] = c[0]
            if n > 1:
                tmp[2] = c[1]/3
            for j in range(2, n):
                t = c[j]/(2*j + 1)
                tmp[j + 1] = t
                tmp[j - 1] -= t
            tmp[0] += k[i] - legval(lbnd, tmp)
            c = tmp
    c = np.moveaxis(c, 0, iaxis)
    return c


def legval(x, c, tensor=True):
    """
    Evaluate a Legendre series at points x.

    If `c` is of length ``n + 1``, this function returns the value:

    .. math:: p(x) = c_0 * L_0(x) + c_1 * L_1(x) + ... + c_n * L_n(x)

    The parameter `x` is converted to an array only if it is a tuple or a
    list, otherwise it is treated as a scalar. In either case, either `x`
    or its elements must support multiplication and addition both with
    themselves and with the elements of `c`.

    If `c` is a 1-D array, then ``p(x)`` will have the same shape as `x`.  If
    `c` is multidimensional, then the shape of the result depends on the
    value of `tensor`. If `tensor` is true the shape will be c.shape[1:] +
    x.shape. If `tensor` is false the shape will be c.shape[1:]. Note that
    scalars have shape (,).

    Trailing zeros in the coefficients will be used in the evaluation, so
    they should be avoided if efficiency is a concern.

    Parameters
    ----------
    x : array_like, compatible object
        If `x` is a list or tuple, it is converted to an ndarray, otherwise
        it is left unchanged and treated as a scalar. In either case, `x`
        or its elements must support addition and multiplication with
        themselves and with the elements of `c`.
    c : array_like
        Array of coefficients ordered so that the coefficients for terms of
        degree n are contained in c[n]. If `c` is multidimensional the
        remaining indices enumerate multiple polynomials. In the two
        dimensional case the coefficients may be thought of as stored in
        the columns of `c`.
    tensor : boolean, optional
        If True, the shape of the coefficient array is extended with ones
        on the right, one for each dimension of `x`. Scalars have dimension 0
        for this action. The result is that every column of coefficients in
        `c` is evaluated for every element of `x`. If False, `x` is broadcast
        over the columns of `c` for the evaluation.  This keyword is useful
        when `c` is multidimensional. The default value is True.

    Returns
    -------
    values : ndarray, algebra_like
        The shape of the return value is described above.

    See Also
    --------
    legval2d, leggrid2d, legval3d, leggrid3d

    Notes
    -----
    The evaluation uses Clenshaw recursion, aka synthetic division.

    """
    c = np.array(c, ndmin=1, copy=None)
    if c.dtype.char in '?bBhHiIlLqQpP':
        c = c.astype(np.double)
    if isinstance(x, (tuple, list)):
        x = np.asarray(x)
    if isinstance(x, np.ndarray) and tensor:
        c = c.reshape(c.shape + (1,)*x.ndim)

    if len(c) == 1:
        c0 = c[0]
        c1 = 0
    elif len(c) == 2:
        c0 = c[0]
        c1 = c[1]
    else:
        nd = len(c)
        c0 = c[-2]
        c1 = c[-1]
        for i in range(3, len(c) + 1):
            tmp = c0
            nd = nd - 1
            c0 = c[-i] - (c1*(nd - 1))/nd
            c1 = tmp + (c1*x*(2*nd - 1))/nd
    return c0 + c1*x


def legval2d(x, y, c):
    """
    Evaluate a 2-D Legendre series at points (x, y).

    This function returns the values:

    .. math:: p(x,y) = \\sum_{i,j} c_{i,j} * L_i(x) * L_j(y)

    The parameters `x` and `y` are converted to arrays only if they are
    tuples or a lists, otherwise they are treated as a scalars and they
    must have the same shape after conversion. In either case, either `x`
    and `y` or their elements must support multiplication and addition both
    with themselves and with the elements of `c`.

    If `c` is a 1-D array a one is implicitly appended to its shape to make
    it 2-D. The shape of the result will be c.shape[2:] + x.shape.

    Parameters
    ----------
    x, y : array_like, compatible objects
        The two dimensional series is evaluated at the points ``(x, y)``,
        where `x` and `y` must have the same shape. If `x` or `y` is a list
        or tuple, it is first converted to an ndarray, otherwise it is left
        unchanged and if it isn't an ndarray it is treated as a scalar.
    c : array_like
        Array of coefficients ordered so that the coefficient of the term
        of multi-degree i,j is contained in ``c[i,j]``. If `c` has
        dimension greater than two the remaining indices enumerate multiple
        sets of coefficients.

    Returns
    -------
    values : ndarray, compatible object
        The values of the two dimensional Legendre series at points formed
        from pairs of corresponding values from `x` and `y`.

    See Also
    --------
    legval, leggrid2d, legval3d, leggrid3d
    """
    return pu._valnd(legval, c, x, y)


def leggrid2d(x, y, c):
    """
    Evaluate a 2-D Legendre series on the Cartesian product of x and y.

    This function returns the values:

    .. math:: p(a,b) = \\sum_{i,j} c_{i,j} * L_i(a) * L_j(b)

    where the points ``(a, b)`` consist of all pairs formed by taking
    `a` from `x` and `b` from `y`. The resulting points form a grid with
    `x` in the first dimension and `y` in the second.

    The parameters `x` and `y` are converted to arrays only if they are
    tuples or a lists, otherwise they are treated as a scalars. In either
    case, either `x` and `y` or their elements must support multiplication
    and addition both with themselves and with the elements of `c`.

    If `c` has fewer than two dimensions, ones are implicitly appended to
    its shape to make it 2-D. The shape of the result will be c.shape[2:] +
    x.shape + y.shape.

    Parameters
    ----------
    x, y : array_like, compatible objects
        The two dimensional series is evaluated at the points in the
        Cartesian product of `x` and `y`.  If `x` or `y` is a list or
        tuple, it is first converted to an ndarray, otherwise it is left
        unchanged and, if it isn't an ndarray, it is treated as a scalar.
    c : array_like
        Array of coefficients ordered so that the coefficient of the term of
        multi-degree i,j is contained in ``c[i,j]``. If `c` has dimension
        greater than two the remaining indices enumerate multiple sets of
        coefficients.

    Returns
    -------
    values : ndarray, compatible object
        The values of the two dimensional Chebyshev series at points in the
        Cartesian product of `x` and `y`.

    See Also
    --------
    legval, legval2d, legval3d, leggrid3d
    """
    return pu._gridnd(legval, c, x, y)


def legval3d(x, y, z, c):
    """
    Evaluate a 3-D Legendre series at points (x, y, z).

    This function returns the values:

    .. math:: p(x,y,z) = \\sum_{i,j,k} c_{i,j,k} * L_i(x) * L_j(y) * L_k(z)

    The parameters `x`, `y`, and `z` are converted to arrays only if
    they are tuples or a lists, otherwise they are treated as a scalars and
    they must have the same shape after conversion. In either case, either
    `x`, `y`, and `z` or their elements must support multiplication and
    addition both with themselves and with the elements of `c`.

    If `c` has fewer than 3 dimensions, ones are implicitly appended to its
    shape to make it 3-D. The shape of the result will be c.shape[3:] +
    x.shape.

    Parameters
    ----------
    x, y, z : array_like, compatible object
        The three dimensional series is evaluated at the points
        ``(x, y, z)``, where `x`, `y`, and `z` must have the same shape.  If
        any of `x`, `y`, or `z` is a list or tuple, it is first converted
        to an ndarray, otherwise it is left unchanged and if it isn't an
        ndarray it is  treated as a scalar.
    c : array_like
        Array of coefficients ordered so that the coefficient of the term of
        multi-degree i,j,k is contained in ``c[i,j,k]``. If `c` has dimension
        greater than 3 the remaining indices enumerate multiple sets of
        coefficients.

    Returns
    -------
    values : ndarray, compatible object
        The values of the multidimensional polynomial on points formed with
        triples of corresponding values from `x`, `y`, and `z`.

    See Also
    --------
    legval, legval2d, leggrid2d, leggrid3d
    """
    return pu._valnd(legval, c, x, y, z)


def leggrid3d(x, y, z, c):
    """
    Evaluate a 3-D Legendre series on the Cartesian product of x, y, and z.

    This function returns the values:

    .. math:: p(a,b,c) = \\sum_{i,j,k} c_{i,j,k} * L_i(a) * L_j(b) * L_k(c)

    where the points ``(a, b, c)`` consist of all triples formed by taking
    `a` from `x`, `b` from `y`, and `c` from `z`. The resulting points form
    a grid with `x` in the first dimension, `y` in the second, and `z` in
    the third.

    The parameters `x`, `y`, and `z` are converted to arrays only if they
    are tuples or a lists, otherwise they are treated as a scalars. In
    either case, either `x`, `y`, and `z` or their elements must support
    multiplication and addition both with themselves and with the elements
    of `c`.

    If `c` has fewer than three dimensions, ones are implicitly appended to
    its shape to make it 3-D. The shape of the result will be c.shape[3:] +
    x.shape + y.shape + z.shape.

    Parameters
    ----------
    x, y, z : array_like, compatible objects
        The three dimensional series is evaluated at the points in the
        Cartesian product of `x`, `y`, and `z`.  If `x`, `y`, or `z` is a
        list or tuple, it is first converted to an ndarray, otherwise it is
        left unchanged and, if it isn't an ndarray, it is treated as a
        scalar.
    c : array_like
        Array of coefficients ordered so that the coefficients for terms of
        degree i,j are contained in ``c[i,j]``. If `c` has dimension
        greater than two the remaining indices enumerate multiple sets of
        coefficients.

    Returns
    -------
    values : ndarray, compatible object
        The values of the two dimensional polynomial at points in the Cartesian
        product of `x` and `y`.

    See Also
    --------
    legval, legval2d, leggrid2d, legval3d
    """
    return pu._gridnd(legval, c, x, y, z)


def legvander(x, deg):
    """Pseudo-Vandermonde matrix of given degree.

    Returns the pseudo-Vandermonde matrix of degree `deg` and sample points
    `x`. The pseudo-Vandermonde matrix is defined by

    .. math:: V[..., i] = L_i(x)

    where ``0 <= i <= deg``. The leading indices of `V` index the elements of
    `x` and the last index is the degree of the Legendre polynomial.

    If `c` is a 1-D array of coefficients of length ``n + 1`` and `V` is the
    array ``V = legvander(x, n)``, then ``np.dot(V, c)`` and
    ``legval(x, c)`` are the same up to roundoff. This equivalence is
    useful both for least squares fitting and for the evaluation of a large
    number of Legendre series of the same degree and sample points.

    Parameters
    ----------
    x : array_like
        Array of points. The dtype is converted to float64 or complex128
        depending on whether any of the elements are complex. If `x` is
        scalar it is converted to a 1-D array.
    deg : int
        Degree of the resulting matrix.

    Returns
    -------
    vander : ndarray
        The pseudo-Vandermonde matrix. The shape of the returned matrix is
        ``x.shape + (deg + 1,)``, where The last index is the degree of the
        corresponding Legendre polynomial.  The dtype will be the same as
        the converted `x`.

    """
    ideg = pu._as_int(deg, "deg")
    if ideg < 0:
        raise ValueError("deg must be non-negative")

    x = np.array(x, copy=None, ndmin=1) + 0.0
    dims = (ideg + 1,) + x.shape
    dtyp = x.dtype
    v = np.empty(dims, dtype=dtyp)
    # Use forward recursion to generate the entries. This is not as accurate
    # as reverse recursion in this application but it is more efficient.
    v[0] = x*0 + 1
    if ideg > 0:
        v[1] = x
        for i in range(2, ideg + 1):
            v[i] = (v[i-1]*x*(2*i - 1) - v[i-2]*(i - 1))/i
    return np.moveaxis(v, 0, -1)


def legvander2d(x, y, deg):
    """Pseudo-Vandermonde matrix of given degrees.

    Returns the pseudo-Vandermonde matrix of degrees `deg` and sample
    points ``(x, y)``. The pseudo-Vandermonde matrix is defined by

    .. math:: V[..., (deg[1] + 1)*i + j] = L_i(x) * L_j(y),

    where ``0 <= i <= deg[0]`` and ``0 <= j <= deg[1]``. The leading indices of
    `V` index the points ``(x, y)`` and the last index encodes the degrees of
    the Legendre polynomials.

    If ``V = legvander2d(x, y, [xdeg, ydeg])``, then the columns of `V`
    correspond to the elements of a 2-D coefficient array `c` of shape
    (xdeg + 1, ydeg + 1) in the order

    .. math:: c_{00}, c_{01}, c_{02} ... , c_{10}, c_{11}, c_{12} ...

    and ``np.dot(V, c.flat)`` and ``legval2d(x, y, c)`` will be the same
    up to roundoff. This equivalence is useful both for least squares
    fitting and for the evaluation of a large number of 2-D Legendre
    series of the same degrees and sample points.

    Parameters
    ----------
    x, y : array_like
        Arrays of point coordinates, all of the same shape. The dtypes
        will be converted to either float64 or complex128 depending on
        whether any of the elements are complex. Scalars are converted to
        1-D arrays.
    deg : list of ints
        List of maximum degrees of the form [x_deg, y_deg].

    Returns
    -------
    vander2d : ndarray
        The shape of the returned matrix is ``x.shape + (order,)``, where
        :math:`order = (deg[0]+1)*(deg[1]+1)`.  The dtype will be the same
        as the converted `x` and `y`.

    See Also
    --------
    legvander, legvander3d, legval2d, legval3d
    """
    return pu._vander_nd_flat((legvander, legvander), (x, y), deg)


def legvander3d(x, y, z, deg):
    """Pseudo-Vandermonde matrix of given degrees.

    Returns the pseudo-Vandermonde matrix of degrees `deg` and sample
    points ``(x, y, z)``. If `l`, `m`, `n` are the given degrees in `x`, `y`, `z`,
    then The pseudo-Vandermonde matrix is defined by

    .. math:: V[..., (m+1)(n+1)i + (n+1)j + k] = L_i(x)*L_j(y)*L_k(z),

    where ``0 <= i <= l``, ``0 <= j <= m``, and ``0 <= j <= n``.  The leading
    indices of `V` index the points ``(x, y, z)`` and the last index encodes
    the degrees of the Legendre polynomials.

    If ``V = legvander3d(x, y, z, [xdeg, ydeg, zdeg])``, then the columns
    of `V` correspond to the elements of a 3-D coefficient array `c` of
    shape (xdeg + 1, ydeg + 1, zdeg + 1) in the order

    .. math:: c_{000}, c_{001}, c_{002},... , c_{010}, c_{011}, c_{012},...

    and ``np.dot(V, c.flat)`` and ``legval3d(x, y, z, c)`` will be the
    same up to roundoff. This equivalence is useful both for least squares
    fitting and for the evaluation of a large number of 3-D Legendre
    series of the same degrees and sample points.

    Parameters
    ----------
    x, y, z : array_like
        Arrays of point coordinates, all of the same shape. The dtypes will
        be converted to either float64 or complex128 depending on whether
        any of the elements are complex. Scalars are converted to 1-D
        arrays.
    deg : list of ints
        List of maximum degrees of the form [x_deg, y_deg, z_deg].

    Returns
    -------
    vander3d : ndarray
        The shape of the returned matrix is ``x.shape + (order,)``, where
        :math:`order = (deg[0]+1)*(deg[1]+1)*(deg[2]+1)`.  The dtype will
        be the same as the converted `x`, `y`, and `z`.

    See Also
    --------
    legvander, legvander3d, legval2d, legval3d
    """
    return pu._vander_nd_flat((legvander, legvander, legvander), (x, y, z), deg)


def legfit(x, y, deg, rcond=None, full=False, w=None):
    """
    Least squares fit of Legendre series to data.

    Return the coefficients of a Legendre series of degree `deg` that is the
    least squares fit to the data values `y` given at points `x`. If `y` is
    1-D the returned coefficients will also be 1-D. If `y` is 2-D multiple
    fits are done, one for each column of `y`, and the resulting
    coefficients are stored in the corresponding columns of a 2-D return.
    The fitted polynomial(s) are in the form

    .. math::  p(x) = c_0 + c_1 * L_1(x) + ... + c_n * L_n(x),

    where `n` is `deg`.

    Parameters
    ----------
    x : array_like, shape (M,)
        x-coordinates of the M sample points ``(x[i], y[i])``.
    y : array_like, shape (M,) or (M, K)
        y-coordinates of the sample points. Several data sets of sample
        points sharing the same x-coordinates can be fitted at once by
        passing in a 2D-array that contains one dataset per column.
    deg : int or 1-D array_like
        Degree(s) of the fitting polynomials. If `deg` is a single integer
        all terms up to and including the `deg`'th term are included in the
        fit. For NumPy versions >= 1.11.0 a list of integers specifying the
        degrees of the terms to include may be used instead.
    rcond : float, optional
        Relative condition number of the fit. Singular values smaller than
        this relative to the largest singular value will be ignored. The
        default value is len(x)*eps, where eps is the relative precision of
        the float type, about 2e-16 in most cases.
    full : bool, optional
        Switch determining nature of return value. When it is False (the
        default) just the coefficients are returned, when True diagnostic
        information from the singular value decomposition is also returned.
    w : array_like, shape (`M`,), optional
        Weights. If not None, the weight ``w[i]`` applies to the unsquared
        residual ``y[i] - y_hat[i]`` at ``x[i]``. Ideally the weights are
        chosen so that the errors of the products ``w[i]*y[i]`` all have the
        same variance.  When using inverse-variance weighting, use
        ``w[i] = 1/sigma(y[i])``.  The default value is None.

    Returns
    -------
    coef : ndarray, shape (M,) or (M, K)
        Legendre coefficients ordered from low to high. If `y` was
        2-D, the coefficients for the data in column k of `y` are in
        column `k`. If `deg` is specified as a list, coefficients for
        terms not included in the fit are set equal to zero in the
        returned `coef`.

    [residuals, rank, singular_values, rcond] : list
        These values are only returned if ``full == True``

        - residuals -- sum of squared residuals of the least squares fit
        - rank -- the numerical rank of the scaled Vandermonde matrix
        - singular_values -- singular values of the scaled Vandermonde matrix
        - rcond -- value of `rcond`.

        For more details, see `numpy.linalg.lstsq`.

    Warns
    -----
    RankWarning
        The rank of the coefficient matrix in the least-squares fit is
        deficient. The warning is only raised if ``full == False``.  The
        warnings can be turned off by

        >>> import warnings
        >>> warnings.simplefilter('ignore', np.exceptions.RankWarning)

    See Also
    --------
    numpy.polynomial.polynomial.polyfit
    numpy.polynomial.chebyshev.chebfit
    numpy.polynomial.laguerre.lagfit
    numpy.polynomial.hermite.hermfit
    numpy.polynomial.hermite_e.hermefit
    legval : Evaluates a Legendre series.
    legvander : Vandermonde matrix of Legendre series.
    legweight : Legendre weight function (= 1).
    numpy.linalg.lstsq : Computes a least-squares fit from the matrix.
    scipy.interpolate.UnivariateSpline : Computes spline fits.

    Notes
    -----
    The solution is the coefficients of the Legendre series `p` that
    minimizes the sum of the weighted squared errors

    .. math:: E = \\sum_j w_j^2 * |y_j - p(x_j)|^2,

    where :math:`w_j` are the weights. This problem is solved by setting up
    as the (typically) overdetermined matrix equation

    .. math:: V(x) * c = w * y,

    where `V` is the weighted pseudo Vandermonde matrix of `x`, `c` are the
    coefficients to be solved for, `w` are the weights, and `y` are the
    observed values.  This equation is then solved using the singular value
    decomposition of `V`.

    If some of the singular values of `V` are so small that they are
    neglected, then a `~exceptions.RankWarning` will be issued. This means that
    the coefficient values may be poorly determined. Using a lower order fit
    will usually get rid of the warning.  The `rcond` parameter can also be
    set to a value smaller than its default, but the resulting fit may be
    spurious and have large contributions from roundoff error.

    Fits using Legendre series are usually better conditioned than fits
    using power series, but much can depend on the distribution of the
    sample points and the smoothness of the data. If the quality of the fit
    is inadequate splines may be a good alternative.

    References
    ----------
    .. [1] Wikipedia, "Curve fitting",
           https://en.wikipedia.org/wiki/Curve_fitting

    Examples
    --------

    """
    return pu._fit(legvander, x, y, deg, rcond, full, w)


def legcompanion(c):
    """Return the scaled companion matrix of c.

    The basis polynomials are scaled so that the companion matrix is
    symmetric when `c` is an Legendre basis polynomial. This provides
    better eigenvalue estimates than the unscaled case and for basis
    polynomials the eigenvalues are guaranteed to be real if
    `numpy.linalg.eigvalsh` is used to obtain them.

    Parameters
    ----------
    c : array_like
        1-D array of Legendre series coefficients ordered from low to high
        degree.

    Returns
    -------
    mat : ndarray
        Scaled companion matrix of dimensions (deg, deg).
    """
    # c is a trimmed copy
    [c] = pu.as_series([c])
    if len(c) < 2:
        raise ValueError('Series must have maximum degree of at least 1.')
    if len(c) == 2:
        return np.array([[-c[0]/c[1]]])

    n = len(c) - 1
    mat = np.zeros((n, n), dtype=c.dtype)
    scl = 1./np.sqrt(2*np.arange(n) + 1)
    top = mat.reshape(-1)[1::n+1]
    bot = mat.reshape(-1)[n::n+1]
    top[...] = np.arange(1, n)*scl[:n-1]*scl[1:n]
    bot[...] = top
    mat[:, -1] -= (c[:-1]/c[-1])*(scl/scl[-1])*(n/(2*n - 1))
    return mat


def legroots(c):
    """
    Compute the roots of a Legendre series.

    Return the roots (a.k.a. "zeros") of the polynomial

    .. math:: p(x) = \\sum_i c[i] * L_i(x).

    Parameters
    ----------
    c : 1-D array_like
        1-D array of coefficients.

    Returns
    -------
    out : ndarray
        Array of the roots of the series. If all the roots are real,
        then `out` is also real, otherwise it is complex.

    See Also
    --------
    numpy.polynomial.polynomial.polyroots
    numpy.polynomial.chebyshev.chebroots
    numpy.polynomial.laguerre.lagroots
    numpy.polynomial.hermite.hermroots
    numpy.polynomial.hermite_e.hermeroots

    Notes
    -----
    The root estimates are obtained as the eigenvalues of the companion
    matrix, Roots far from the origin of the complex plane may have large
    errors due to the numerical instability of the series for such values.
    Roots with multiplicity greater than 1 will also show larger errors as
    the value of the series near such points is relatively insensitive to
    errors in the roots. Isolated roots near the origin can be improved by
    a few iterations of Newton's method.

    The Legendre series basis polynomials aren't powers of ``x`` so the
    results of this function may seem unintuitive.

    Examples
    --------
    >>> import numpy.polynomial.legendre as leg
    >>> leg.legroots((1, 2, 3, 4)) # 4L_3 + 3L_2 + 2L_1 + 1L_0, all real roots
    array([-0.85099543, -0.11407192,  0.51506735]) # may vary

    """
    # c is a trimmed copy
    [c] = pu.as_series([c])
    if len(c) < 2:
        return np.array([], dtype=c.dtype)
    if len(c) == 2:
        return np.array([-c[0]/c[1]])

    # rotated companion matrix reduces error
    m = legcompanion(c)[::-1,::-1]
    r = la.eigvals(m)
    r.sort()
    return r


def leggauss(deg):
    """
    Gauss-Legendre quadrature.

    Computes the sample points and weights for Gauss-Legendre quadrature.
    These sample points and weights will correctly integrate polynomials of
    degree :math:`2*deg - 1` or less over the interval :math:`[-1, 1]` with
    the weight function :math:`f(x) = 1`.

    Parameters
    ----------
    deg : int
        Number of sample points and weights. It must be >= 1.

    Returns
    -------
    x : ndarray
        1-D ndarray containing the sample points.
    y : ndarray
        1-D ndarray containing the weights.

    Notes
    -----
    The results have only been tested up to degree 100, higher degrees may
    be problematic. The weights are determined by using the fact that

    .. math:: w_k = c / (L'_n(x_k) * L_{n-1}(x_k))

    where :math:`c` is a constant independent of :math:`k` and :math:`x_k`
    is the k'th root of :math:`L_n`, and then scaling the results to get
    the right value when integrating 1.

    """
    ideg = pu._as_int(deg, "deg")
    if ideg <= 0:
        raise ValueError("deg must be a positive integer")

    # first approximation of roots. We use the fact that the companion
    # matrix is symmetric in this case in order to obtain better zeros.
    c = np.array([0]*deg + [1])
    m = legcompanion(c)
    x = la.eigvalsh(m)

    # improve roots by one application of Newton
    dy = legval(x, c)
    df = legval(x, legder(c))
    x -= dy/df

    # compute the weights. We scale the factor to avoid possible numerical
    # overflow.
    fm = legval(x, c[1:])
    fm /= np.abs(fm).max()
    df /= np.abs(df).max()
    w = 1/(fm * df)

    # for Legendre we can also symmetrize
    w = (w + w[::-1])/2
    x = (x - x[::-1])/2

    # scale w to get the right value
    w *= 2. / w.sum()

    return x, w


def legweight(x):
    """
    Weight function of the Legendre polynomials.

    The weight function is :math:`1` and the interval of integration is
    :math:`[-1, 1]`. The Legendre polynomials are orthogonal, but not
    normalized, with respect to this weight function.

    Parameters
    ----------
    x : array_like
       Values at which the weight function will be computed.

    Returns
    -------
    w : ndarray
       The weight function at `x`.
    """
    w = x*0.0 + 1.0
    return w

#
# Legendre series class
#

class Legendre(ABCPolyBase):
    """A Legendre series class.

    The Legendre class provides the standard Python numerical methods
    '+', '-', '*', '//', '%', 'divmod', '**', and '()' as well as the
    attributes and methods listed below.

    Parameters
    ----------
    coef : array_like
        Legendre coefficients in order of increasing degree, i.e.,
        ``(1, 2, 3)`` gives ``1*P_0(x) + 2*P_1(x) + 3*P_2(x)``.
    domain : (2,) array_like, optional
        Domain to use. The interval ``[domain[0], domain[1]]`` is mapped
        to the interval ``[window[0], window[1]]`` by shifting and scaling.
        The default value is [-1., 1.].
    window : (2,) array_like, optional
        Window, see `domain` for its use. The default value is [-1., 1.].
    symbol : str, optional
        Symbol used to represent the independent variable in string
        representations of the polynomial expression, e.g. for printing.
        The symbol must be a valid Python identifier. Default value is 'x'.

        .. versionadded:: 1.24

    """
    # Virtual Functions
    _add = staticmethod(legadd)
    _sub = staticmethod(legsub)
    _mul = staticmethod(legmul)
    _div = staticmethod(legdiv)
    _pow = staticmethod(legpow)
    _val = staticmethod(legval)
    _int = staticmethod(legint)
    _der = staticmethod(legder)
    _fit = staticmethod(legfit)
    _line = staticmethod(legline)
    _roots = staticmethod(legroots)
    _fromroots = staticmethod(legfromroots)

    # Virtual properties
    domain = np.array(legdomain)
    window = np.array(legdomain)
    basis_name = 'P'
```
