## Supplementary software v0.2.1 for "Virtual control arms for paediatric myopia trials: external validation of axial-elongation models": legendre.pyi

```
from typing import Final, Literal as L

import numpy as np

from ._polybase import ABCPolyBase
from ._polytypes import (
    _Array1,
    _Array2,
    _FuncBinOp,
    _FuncCompanion,
    _FuncDer,
    _FuncFit,
    _FuncFromRoots,
    _FuncGauss,
    _FuncInteg,
    _FuncLine,
    _FuncPoly2Ortho,
    _FuncPow,
    _FuncRoots,
    _FuncUnOp,
    _FuncVal,
    _FuncVal2D,
    _FuncVal3D,
    _FuncValFromRoots,
    _FuncVander,
    _FuncVander2D,
    _FuncVander3D,
    _FuncWeight,
)
from .polyutils import trimcoef as legtrim

__all__ = [
    "legzero",
    "legone",
    "legx",
    "legdomain",
    "legline",
    "legadd",
    "legsub",
    "legmulx",
    "legmul",
    "legdiv",
    "legpow",
    "legval",
    "legder",
    "legint",
    "leg2poly",
    "poly2leg",
    "legfromroots",
    "legvander",
    "legfit",
    "legtrim",
    "legroots",
    "Legendre",
    "legval2d",
    "legval3d",
    "leggrid2d",
    "leggrid3d",
    "legvander2d",
    "legvander3d",
    "legcompanion",
    "leggauss",
    "legweight",
]

poly2leg: _FuncPoly2Ortho[L["poly2leg"]]
leg2poly: _FuncUnOp[L["leg2poly"]]

legdomain: Final[_Array2[np.float64]]
legzero: Final[_Array1[np.int_]]
legone: Final[_Array1[np.int_]]
legx: Final[_Array2[np.int_]]

legline: _FuncLine[L["legline"]]
legfromroots: _FuncFromRoots[L["legfromroots"]]
legadd: _FuncBinOp[L["legadd"]]
legsub: _FuncBinOp[L["legsub"]]
legmulx: _FuncUnOp[L["legmulx"]]
legmul: _FuncBinOp[L["legmul"]]
legdiv: _FuncBinOp[L["legdiv"]]
legpow: _FuncPow[L["legpow"]]
legder: _FuncDer[L["legder"]]
legint: _FuncInteg[L["legint"]]
legval: _FuncVal[L["legval"]]
legval2d: _FuncVal2D[L["legval2d"]]
legval3d: _FuncVal3D[L["legval3d"]]
legvalfromroots: _FuncValFromRoots[L["legvalfromroots"]]
leggrid2d: _FuncVal2D[L["leggrid2d"]]
leggrid3d: _FuncVal3D[L["leggrid3d"]]
legvander: _FuncVander[L["legvander"]]
legvander2d: _FuncVander2D[L["legvander2d"]]
legvander3d: _FuncVander3D[L["legvander3d"]]
legfit: _FuncFit[L["legfit"]]
legcompanion: _FuncCompanion[L["legcompanion"]]
legroots: _FuncRoots[L["legroots"]]
leggauss: _FuncGauss[L["leggauss"]]
legweight: _FuncWeight[L["legweight"]]

class Legendre(ABCPolyBase[L["P"]]): ...
```
