## Supplementary software v0.2.1 for "Virtual control arms for paediatric myopia trials: external validation of axial-elongation models": polynomial.py

```
"""
=================================================
Power Series (:mod:`numpy.polynomial.polynomial`)
=================================================

This module provides a number of objects (mostly functions) useful for
dealing with polynomials, including a `Polynomial` class that
encapsulates the usual arithmetic operations.  (General information
on how this module represents and works with polynomial objects is in
the docstring for its "parent" sub-package, `numpy.polynomial`).

Classes
-------
.. autosummary::
   :toctree: generated/

   Polynomial

Constants
---------
.. autosummary::
   :toctree: generated/

   polydomain
   polyzero
   polyone
   polyx

Arithmetic
----------
.. autosummary::
   :toctree: generated/

   polyadd
   polysub
   polymulx
   polymul
   polydiv
   polypow
   polyval
   polyval2d
   polyval3d
   polygrid2d
   polygrid3d

Calculus
--------
.. autosummary::
   :toctree: generated/

   polyder
   polyint

Misc Functions
--------------
.. autosummary::
   :toctree: generated/

   polyfromroots
   polyroots
   polyvalfromroots
   polyvander
   polyvander2d
   polyvander3d
   polycompanion
   polyfit
   polytrim
   polyline

See Also
--------
`numpy.polynomial`

"""
__all__ = [
    'polyzero', 'polyone', 'polyx', 'polydomain', 'polyline', 'polyadd',
    'polysub', 'polymulx', 'polymul', 'polydiv', 'polypow', 'polyval',
    'polyvalfromroots', 'polyder', 'polyint', 'polyfromroots', 'polyvander',
    'polyfit', 'polytrim', 'polyroots', 'Polynomial', 'polyval2d', 'polyval3d',
    'polygrid2d', 'polygrid3d', 'polyvander2d', 'polyvander3d',
    'polycompanion']

import numpy as np
import numpy.linalg as la
from numpy.lib.array_utils import normalize_axis_index

from . import polyutils as pu
from ._polybase import ABCPolyBase

polytrim = pu.trimcoef

#
# These are constant arrays are of integer type so as to be compatible
# with the widest range of other types, such as Decimal.
#

# Polynomial default domain.
polydomain = np.array([-1., 1.])

# Polynomial coefficients representing zero.
polyzero = np.array([0])

# Polynomial coefficients representing one.
polyone = np.array([1])

# Polynomial coefficients representing the identity x.
polyx = np.array([0, 1])

#
# Polynomial series functions
#


def polyline(off, scl):
    """
    Returns an array representing a linear polynomial.

    Parameters
    ----------
    off, scl : scalars
        The "y-intercept" and "slope" of the line, respectively.

    Returns
    -------
    y : ndarray
        This module's representation of the linear polynomial ``off +
        scl*x``.

    See Also
    --------
    numpy.polynomial.chebyshev.chebline
    numpy.polynomial.legendre.legline
    numpy.polynomial.laguerre.lagline
    numpy.polynomial.hermite.hermline
    numpy.polynomial.hermite_e.hermeline

    Examples
    --------
    >>> from numpy.polynomial import polynomial as P
    >>> P.polyline(1, -1)
    array([ 1, -1])
    >>> P.polyval(1, P.polyline(1, -1))  # should be 0
    0.0

    """
    if scl != 0:
        return np.array([off, scl])
    else:
        return np.array([off])


def polyfromroots(roots):
    """
    Generate a monic polynomial with given roots.

    Return the coefficients of the polynomial

    .. math:: p(x) = (x - r_0) * (x - r_1) * ... * (x - r_n),

    where the :math:`r_n` are the roots specified in `roots`.  If a zero has
    multiplicity n, then it must appear in `roots` n times. For instance,
    if 2 is a root of multiplicity three and 3 is a root of multiplicity 2,
    then `roots` looks something like [2, 2, 2, 3, 3]. The roots can appear
    in any order.

    If the returned coefficients are `c`, then

    .. math:: p(x) = c_0 + c_1 * x + ... +  x^n

    The coefficient of the last term is 1 for monic polynomials in this
    form.

    Parameters
    ----------
    roots : array_like
        Sequence containing the roots.

    Returns
    -------
    out : ndarray
        1-D array of the polynomial's coefficients If all the roots are
        real, then `out` is also real, otherwise it is complex.  (see
        Examples below).

    See Also
    --------
    numpy.polynomial.chebyshev.chebfromroots
    numpy.polynomial.legendre.legfromroots
    numpy.polynomial.laguerre.lagfromroots
    numpy.polynomial.hermite.hermfromroots
    numpy.polynomial.hermite_e.hermefromroots

    Notes
    -----
    The coefficients are determined by multiplying together linear factors
    of the form ``(x - r_i)``, i.e.

    .. math:: p(x) = (x - r_0) (x - r_1) ... (x - r_n)

    where ``n == len(roots) - 1``; note that this implies that ``1`` is always
    returned for :math:`a_n`.

    Examples
    --------
    >>> from numpy.polynomial import polynomial as P
    >>> P.polyfromroots((-1,0,1))  # x(x - 1)(x + 1) = x^3 - x
    array([ 0., -1.,  0.,  1.])
    >>> j = complex(0,1)
    >>> P.polyfromroots((-j,j))  # complex returned, though values are real
    array([1.+0.j,  0.+0.j,  1.+0.j])

    """
    return pu._fromroots(polyline, polymul, roots)


def polyadd(c1, c2):
    """
    Add one polynomial to another.

    Returns the sum of two polynomials `c1` + `c2`.  The arguments are
    sequences of coefficients from lowest order term to highest, i.e.,
    [1,2,3] represents the polynomial ``1 + 2*x + 3*x**2``.

    Parameters
    ----------
    c1, c2 : array_like
        1-D arrays of polynomial coefficients ordered from low to high.

    Returns
    -------
    out : ndarray
        The coefficient array representing their sum.

    See Also
    --------
    polysub, polymulx, polymul, polydiv, polypow

    Examples
    --------
    >>> from numpy.polynomial import polynomial as P
    >>> c1 = (1, 2, 3)
    >>> c2 = (3, 2, 1)
    >>> sum = P.polyadd(c1,c2); sum
    array([4.,  4.,  4.])
    >>> P.polyval(2, sum)  # 4 + 4(2) + 4(2**2)
    28.0

    """
    return pu._add(c1, c2)


def polysub(c1, c2):
    """
    Subtract one polynomial from another.

    Returns the difference of two polynomials `c1` - `c2`.  The arguments
    are sequences of coefficients from lowest order term to highest, i.e.,
    [1,2,3] represents the polynomial ``1 + 2*x + 3*x**2``.

    Parameters
    ----------
    c1, c2 : array_like
        1-D arrays of polynomial coefficients ordered from low to
        high.

    Returns
    -------
    out : ndarray
        Of coefficients representing their difference.

    See Also
    --------
    polyadd, polymulx, polymul, polydiv, polypow

    Examples
    --------
    >>> from numpy.polynomial import polynomial as P
    >>> c1 = (1, 2, 3)
    >>> c2 = (3, 2, 1)
    >>> P.polysub(c1,c2)
    array([-2.,  0.,  2.])
    >>> P.polysub(c2, c1)  # -P.polysub(c1,c2)
    array([ 2.,  0., -2.])

    """
    return pu._sub(c1, c2)


def polymulx(c):
    """Multiply a polynomial by x.

    Multiply the polynomial `c` by x, where x is the independent
    variable.


    Parameters
    ----------
    c : array_like
        1-D array of polynomial coefficients ordered from low to
        high.

    Returns
    -------
    out : ndarray
        Array representing the result of the multiplication.

    See Also
    --------
    polyadd, polysub, polymul, polydiv, polypow

    Examples
    --------
    >>> from numpy.polynomial import polynomial as P
    >>> c = (1, 2, 3)
    >>> P.polymulx(c)
    array([0., 1., 2., 3.])

    """
    # c is a trimmed copy
    [c] = pu.as_series([c])
    # The zero series needs special treatment
    if len(c) == 1 and c[0] == 0:
        return c

    prd = np.empty(len(c) + 1, dtype=c.dtype)
    prd[0] = c[0]*0
    prd[1:] = c
    return prd


def polymul(c1, c2):
    """
    Multiply one polynomial by another.

    Returns the product of two polynomials `c1` * `c2`.  The arguments are
    sequences of coefficients, from lowest order term to highest, e.g.,
    [1,2,3] represents the polynomial ``1 + 2*x + 3*x**2.``

    Parameters
    ----------
    c1, c2 : array_like
        1-D arrays of coefficients representing a polynomial, relative to the
        "standard" basis, and ordered from lowest order term to highest.

    Returns
    -------
    out : ndarray
        Of the coefficients of their product.

    See Also
    --------
    polyadd, polysub, polymulx, polydiv, polypow

    Examples
    --------
    >>> from numpy.polynomial import polynomial as P
    >>> c1 = (1, 2, 3)
    >>> c2 = (3, 2, 1)
    >>> P.polymul(c1, c2)
    array([  3.,   8.,  14.,   8.,   3.])

    """
    # c1, c2 are trimmed copies
    [c1, c2] = pu.as_series([c1, c2])
    ret = np.convolve(c1, c2)
    return pu.trimseq(ret)


def polydiv(c1, c2):
    """
    Divide one polynomial by another.

    Returns the quotient-with-remainder of two polynomials `c1` / `c2`.
    The arguments are sequences of coefficients, from lowest order term
    to highest, e.g., [1,2,3] represents ``1 + 2*x + 3*x**2``.

    Parameters
    ----------
    c1, c2 : array_like
        1-D arrays of polynomial coefficients ordered from low to high.

    Returns
    -------
    [quo, rem] : ndarrays
        Of coefficient series representing the quotient and remainder.

    See Also
    --------
    polyadd, polysub, polymulx, polymul, polypow

    Examples
    --------
    >>> from numpy.polynomial import polynomial as P
    >>> c1 = (1, 2, 3)
    >>> c2 = (3, 2, 1)
    >>> P.polydiv(c1, c2)
    (array([3.]), array([-8., -4.]))
    >>> P.polydiv(c2, c1)
    (array([ 0.33333333]), array([ 2.66666667,  1.33333333]))  # may vary

    """
    # c1, c2 are trimmed copies
    [c1, c2] = pu.as_series([c1, c2])
    if c2[-1] == 0:
        raise ZeroDivisionError  # FIXME: add message with details to exception

    # note: this is more efficient than `pu._div(polymul, c1, c2)`
    lc1 = len(c1)
    lc2 = len(c2)
    if lc1 < lc2:
        return c1[:1]*0, c1
    elif lc2 == 1:
        return c1/c2[-1], c1[:1]*0
    else:
        dlen = lc1 - lc2
        scl = c2[-1]
        c2 = c2[:-1]/scl
        i = dlen
        j = lc1 - 1
        while i >= 0:
            c1[i:j] -= c2*c1[j]
            i -= 1
            j -= 1
        return c1[j+1:]/scl, pu.trimseq(c1[:j+1])


def polypow(c, pow, maxpower=None):
    """Raise a polynomial to a power.

    Returns the polynomial `c` raised to the power `pow`. The argument
    `c` is a sequence of coefficients ordered from low to high. i.e.,
    [1,2,3] is the series  ``1 + 2*x + 3*x**2.``

    Parameters
    ----------
    c : array_like
        1-D array of array of series coefficients ordered from low to
        high degree.
    pow : integer
        Power to which the series will be raised
    maxpower : integer, optional
        Maximum power allowed. This is mainly to limit growth of the series
        to unmanageable size. Default is 16

    Returns
    -------
    coef : ndarray
        Power series of power.

    See Also
    --------
    polyadd, polysub, polymulx, polymul, polydiv

    Examples
    --------
    >>> from numpy.polynomial import polynomial as P
    >>> P.polypow([1, 2, 3], 2)
    array([ 1., 4., 10., 12., 9.])

    """
    # note: this is more efficient than `pu._pow(polymul, c1, c2)`, as it
    # avoids calling `as_series` repeatedly
    return pu._pow(np.convolve, c, pow, maxpower)


def polyder(c, m=1, scl=1, axis=0):
    """
    Differentiate a polynomial.

    Returns the polynomial coefficients `c` differentiated `m` times along
    `axis`.  At each iteration the result is multiplied by `scl` (the
    scaling factor is for use in a linear change of variable).  The
    argument `c` is an array of coefficients from low to high degree along
    each axis, e.g., [1,2,3] represents the polynomial ``1 + 2*x + 3*x**2``
    while [[1,2],[1,2]] represents ``1 + 1*x + 2*y + 2*x*y`` if axis=0 is
    ``x`` and axis=1 is ``y``.

    Parameters
    ----------
    c : array_like
        Array of polynomial coefficients. If c is multidimensional the
        different axis correspond to different variables with the degree
        in each axis given by the corresponding index.
    m : int, optional
        Number of derivatives taken, must be non-negative. (Default: 1)
    scl : scalar, optional
        Each differentiation is multiplied by `scl`.  The end result is
        multiplication by ``scl**m``.  This is for use in a linear change
        of variable. (Default: 1)
    axis : int, optional
        Axis over which the derivative is taken. (Default: 0).

    Returns
    -------
    der : ndarray
        Polynomial coefficients of the derivative.

    See Also
    --------
    polyint

    Examples
    --------
    >>> from numpy.polynomial import polynomial as P
    >>> c = (1, 2, 3, 4)
    >>> P.polyder(c)  # (d/dx)(c)
    array([  2.,   6.,  12.])
    >>> P.polyder(c, 3)  # (d**3/dx**3)(c)
    array([24.])
    >>> P.polyder(c, scl=-1)  # (d/d(-x))(c)
    array([ -2.,  -6., -12.])
    >>> P.polyder(c, 2, -1)  # (d**2/d(-x)**2)(c)
    array([  6.,  24.])

    """
    c = np.array(c, ndmin=1, copy=True)
    if c.dtype.char in '?bBhHiIlLqQpP':
        # astype fails with NA
        c = c + 0.0
    cdt = c.dtype
    cnt = pu._as_int(m, "the order of derivation")
    iaxis = pu._as_int(axis, "the axis")
    if cnt < 0:
        raise ValueError("The order of derivation must be non-negative")
    iaxis = normalize_axis_index(iaxis, c.ndim)

    if cnt == 0:
        return c

    c = np.moveaxis(c, iaxis, 0)
    n = len(c)
    if cnt >= n:
        c = c[:1]*0
    else:
        for i in range(cnt):
            n = n - 1
            c *= scl
            der = np.empty((n,) + c.shape[1:], dtype=cdt)
            for j in range(n, 0, -1):
                der[j - 1] = j*c[j]
            c = der
    c = np.moveaxis(c, 0, iaxis)
    return c


def polyint(c, m=1, k=[], lbnd=0, scl=1, axis=0):
    """
    Integrate a polynomial.

    Returns the polynomial coefficients `c` integrated `m` times from
    `lbnd` along `axis`.  At each iteration the resulting series is
    **multiplied** by `scl` and an integration constant, `k`, is added.
    The scaling factor is for use in a linear change of variable.  ("Buyer
    beware": note that, depending on what one is doing, one may want `scl`
    to be the reciprocal of what one might expect; for more information,
    see the Notes section below.) The argument `c` is an array of
    coefficients, from low to high degree along each axis, e.g., [1,2,3]
    represents the polynomial ``1 + 2*x + 3*x**2`` while [[1,2],[1,2]]
    represents ``1 + 1*x + 2*y + 2*x*y`` if axis=0 is ``x`` and axis=1 is
    ``y``.

    Parameters
    ----------
    c : array_like
        1-D array of polynomial coefficients, ordered from low to high.
    m : int, optional
        Order of integration, must be positive. (Default: 1)
    k : {[], list, scalar}, optional
        Integration constant(s).  The value of the first integral at zero
        is the first value in the list, the value of the second integral
        at zero is the second value, etc.  If ``k == []`` (the default),
        all constants are set to zero.  If ``m == 1``, a single scalar can
        be given instead of a list.
    lbnd : scalar, optional
        The lower bound of the integral. (Default: 0)
    scl : scalar, optional
        Following each integration the result is *multiplied* by `scl`
        before the integration constant is added. (Default: 1)
    axis : int, optional
        Axis over which the integral is taken. (Default: 0).

    Returns
    -------
    S : ndarray
        Coefficient array of the integral.

    Raises
    ------
    ValueError
        If ``m < 1``, ``len(k) > m``, ``np.ndim(lbnd) != 0``, or
        ``np.ndim(scl) != 0``.

    See Also
    --------
    polyder

    Notes
    -----
    Note that the result of each integration is *multiplied* by `scl`.  Why
    is this important to note?  Say one is making a linear change of
    variable :math:`u = ax + b` in an integral relative to `x`. Then
    :math:`dx = du/a`, so one will need to set `scl` equal to
    :math:`1/a` - perhaps not what one would have first thought.

    Examples
    --------
    >>> from numpy.polynomial import polynomial as P
    >>> c = (1, 2, 3)
    >>> P.polyint(c)  # should return array([0, 1, 1, 1])
    array([0.,  1.,  1.,  1.])
    >>> P.polyint(c, 3)  # should return array([0, 0, 0, 1/6, 1/12, 1/20])
     array([ 0.        ,  0.        ,  0.        ,  0.16666667,  0.08333333, # may vary
             0.05      ])
    >>> P.polyint(c, k=3)  # should return array([3, 1, 1, 1])
    array([3.,  1.,  1.,  1.])
    >>> P.polyint(c,lbnd=-2)  # should return array([6, 1, 1, 1])
    array([6.,  1.,  1.,  1.])
    >>> P.polyint(c,scl=-2)  # should return array([0, -2, -2, -2])
    array([ 0., -2., -2., -2.])

    """
    c = np.array(c, ndmin=1, copy=True)
    if c.dtype.char in '?bBhHiIlLqQpP':
        # astype doesn't preserve mask attribute.
        c = c + 0.0
    cdt = c.dtype
    if not np.iterable(k):
        k = [k]
    cnt = pu._as_int(m, "the order of integration")
    iaxis = pu._as_int(axis, "the axis")
    if cnt < 0:
        raise ValueError("The order of integration must be non-negative")
    if len(k) > cnt:
        raise ValueError("Too many integration constants")
    if np.ndim(lbnd) != 0:
        raise ValueError("lbnd must be a scalar.")
    if np.ndim(scl) != 0:
        raise ValueError("scl must be a scalar.")
    iaxis = normalize_axis_index(iaxis, c.ndim)

    if cnt == 0:
        return c

    k = list(k) + [0]*(cnt - len(k))
    c = np.moveaxis(c, iaxis, 0)
    for i in range(cnt):
        n = len(c)
        c *= scl
        if n == 1 and np.all(c[0] == 0):
            c[0] += k[i]
        else:
            tmp = np.empty((n + 1,) + c.shape[1:], dtype=cdt)
            tmp[0] = c[0]*0
            tmp[1] = c[0]
            for j in range(1, n):
                tmp[j + 1] = c[j]/(j + 1)
            tmp[0] += k[i] - polyval(lbnd, tmp)
            c = tmp
    c = np.moveaxis(c, 0, iaxis)
    return c


def polyval(x, c, tensor=True):
    """
    Evaluate a polynomial at points x.

    If `c` is of length ``n + 1``, this function returns the value

    .. math:: p(x) = c_0 + c_1 * x + ... + c_n * x^n

    The parameter `x` is converted to an array only if it is a tuple or a
    list, otherwise it is treated as a scalar. In either case, either `x`
    or its elements must support multiplication and addition both with
    themselves and with the elements of `c`.

    If `c` is a 1-D array, then ``p(x)`` will have the same shape as `x`.  If
    `c` is multidimensional, then the shape of the result depends on the
    value of `tensor`. If `tensor` is true the shape will be c.shape[1:] +
    x.shape. If `tensor` is false the shape will be c.shape[1:]. Note that
    scalars have shape (,).

    Trailing zeros in the coefficients will be used in the evaluation, so
    they should be avoided if efficiency is a concern.

    Parameters
    ----------
    x : array_like, compatible object
        If `x` is a list or tuple, it is converted to an ndarray, otherwise
        it is left unchanged and treated as a scalar. In either case, `x`
        or its elements must support addition and multiplication with
        with themselves and with the elements of `c`.
    c : array_like
        Array of coefficients ordered so that the coefficients for terms of
        degree n are contained in c[n]. If `c` is multidimensional the
        remaining indices enumerate multiple polynomials. In the two
        dimensional case the coefficients may be thought of as stored in
        the columns of `c`.
    tensor : boolean, optional
        If True, the shape of the coefficient array is extended with ones
        on the right, one for each dimension of `x`. Scalars have dimension 0
        for this action. The result is that every column of coefficients in
        `c` is evaluated for every element of `x`. If False, `x` is broadcast
        over the columns of `c` for the evaluation.  This keyword is useful
        when `c` is multidimensional. The default value is True.

    Returns
    -------
    values : ndarray, compatible object
        The shape of the returned array is described above.

    See Also
    --------
    polyval2d, polygrid2d, polyval3d, polygrid3d

    Notes
    -----
    The evaluation uses Horner's method.

    Examples
    --------
    >>> import numpy as np
    >>> from numpy.polynomial.polynomial import polyval
    >>> polyval(1, [1,2,3])
    6.0
    >>> a = np.arange(4).reshape(2,2)
    >>> a
    array([[0, 1],
           [2, 3]])
    >>> polyval(a, [1, 2, 3])
    array([[ 1.,   6.],
           [17.,  34.]])
    >>> coef = np.arange(4).reshape(2, 2)  # multidimensional coefficients
    >>> coef
    array([[0, 1],
           [2, 3]])
    >>> polyval([1, 2], coef, tensor=True)
    array([[2.,  4.],
           [4.,  7.]])
    >>> polyval([1, 2], coef, tensor=False)
    array([2.,  7.])

    """
    c = np.array(c, ndmin=1, copy=None)
    if c.dtype.char in '?bBhHiIlLqQpP':
        # astype fails with NA
        c = c + 0.0
    if isinstance(x, (tuple, list)):
        x = np.asarray(x)
    if isinstance(x, np.ndarray) and tensor:
        c = c.reshape(c.shape + (1,)*x.ndim)

    c0 = c[-1] + x*0
    for i in range(2, len(c) + 1):
        c0 = c[-i] + c0*x
    return c0


def polyvalfromroots(x, r, tensor=True):
    """
    Evaluate a polynomial specified by its roots at points x.

    If `r` is of length ``N``, this function returns the value

    .. math:: p(x) = \\prod_{n=1}^{N} (x - r_n)

    The parameter `x` is converted to an array only if it is a tuple or a
    list, otherwise it is treated as a scalar. In either case, either `x`
    or its elements must support multiplication and addition both with
    themselves and with the elements of `r`.

    If `r` is a 1-D array, then ``p(x)`` will have the same shape as `x`.  If `r`
    is multidimensional, then the shape of the result depends on the value of
    `tensor`. If `tensor` is ``True`` the shape will be r.shape[1:] + x.shape;
    that is, each polynomial is evaluated at every value of `x`. If `tensor` is
    ``False``, the shape will be r.shape[1:]; that is, each polynomial is
    evaluated only for the corresponding broadcast value of `x`. Note that
    scalars have shape (,).

    Parameters
    ----------
    x : array_like, compatible object
        If `x` is a list or tuple, it is converted to an ndarray, otherwise
        it is left unchanged and treated as a scalar. In either case, `x`
        or its elements must support addition and multiplication with
        with themselves and with the elements of `r`.
    r : array_like
        Array of roots. If `r` is multidimensional the first index is the
        root index, while the remaining indices enumerate multiple
        polynomials. For instance, in the two dimensional case the roots
        of each polynomial may be thought of as stored in the columns of `r`.
    tensor : boolean, optional
        If True, the shape of the roots array is extended with ones on the
        right, one for each dimension of `x`. Scalars have dimension 0 for this
        action. The result is that every column of coefficients in `r` is
        evaluated for every element of `x`. If False, `x` is broadcast over the
        columns of `r` for the evaluation.  This keyword is useful when `r` is
        multidimensional. The default value is True.

    Returns
    -------
    values : ndarray, compatible object
        The shape of the returned array is described above.

    See Also
    --------
    polyroots, polyfromroots, polyval

    Examples
    --------
    >>> from numpy.polynomial.polynomial import polyvalfromroots
    >>> polyvalfromroots(1, [1, 2, 3])
    0.0
    >>> a = np.arange(4).reshape(2, 2)
    >>> a
    array([[0, 1],
           [2, 3]])
    >>> polyvalfromroots(a, [-1, 0, 1])
    array([[-0.,   0.],
           [ 6.,  24.]])
    >>> r = np.arange(-2, 2).reshape(2,2)  # multidimensional coefficients
    >>> r # each column of r defines one polynomial
    array([[-2, -1],
           [ 0,  1]])
    >>> b = [-2, 1]
    >>> polyvalfromroots(b, r, tensor=True)
    array([[-0.,  3.],
           [ 3., 0.]])
    >>> polyvalfromroots(b, r, tensor=False)
    array([-0.,  0.])

    """
    r = np.array(r, ndmin=1, copy=None)
    if r.dtype.char in '?bBhHiIlLqQpP':
        r = r.astype(np.double)
    if isinstance(x, (tuple, list)):
        x = np.asarray(x)
    if isinstance(x, np.ndarray):
        if tensor:
            r = r.reshape(r.shape + (1,)*x.ndim)
        elif x.ndim >= r.ndim:
            raise ValueError("x.ndim must be < r.ndim when tensor == False")
    return np.prod(x - r, axis=0)


def polyval2d(x, y, c):
    """
    Evaluate a 2-D polynomial at points (x, y).

    This function returns the value

    .. math:: p(x,y) = \\sum_{i,j} c_{i,j} * x^i * y^j

    The parameters `x` and `y` are converted to arrays only if they are
    tuples or a lists, otherwise they are treated as a scalars and they
    must have the same shape after conversion. In either case, either `x`
    and `y` or their elements must support multiplication and addition both
    with themselves and with the elements of `c`.

    If `c` has fewer than two dimensions, ones are implicitly appended to
    its shape to make it 2-D. The shape of the result will be c.shape[2:] +
    x.shape.

    Parameters
    ----------
    x, y : array_like, compatible objects
        The two dimensional series is evaluated at the points ``(x, y)``,
        where `x` and `y` must have the same shape. If `x` or `y` is a list
        or tuple, it is first converted to an ndarray, otherwise it is left
        unchanged and, if it isn't an ndarray, it is treated as a scalar.
    c : array_like
        Array of coefficients ordered so that the coefficient of the term
        of multi-degree i,j is contained in ``c[i,j]``. If `c` has
        dimension greater than two the remaining indices enumerate multiple
        sets of coefficients.

    Returns
    -------
    values : ndarray, compatible object
        The values of the two dimensional polynomial at points formed with
        pairs of corresponding values from `x` and `y`.

    See Also
    --------
    polyval, polygrid2d, polyval3d, polygrid3d

    Examples
    --------
    >>> from numpy.polynomial import polynomial as P
    >>> c = ((1, 2, 3), (4, 5, 6))
    >>> P.polyval2d(1, 1, c)
    21.0

    """
    return pu._valnd(polyval, c, x, y)


def polygrid2d(x, y, c):
    """
    Evaluate a 2-D polynomial on the Cartesian product of x and y.

    This function returns the values:

    .. math:: p(a,b) = \\sum_{i,j} c_{i,j} * a^i * b^j

    where the points ``(a, b)`` consist of all pairs formed by taking
    `a` from `x` and `b` from `y`. The resulting points form a grid with
    `x` in the first dimension and `y` in the second.

    The parameters `x` and `y` are converted to arrays only if they are
    tuples or a lists, otherwise they are treated as a scalars. In either
    case, either `x` and `y` or their elements must support multiplication
    and addition both with themselves and with the elements of `c`.

    If `c` has fewer than two dimensions, ones are implicitly appended to
    its shape to make it 2-D. The shape of the result will be c.shape[2:] +
    x.shape + y.shape.

    Parameters
    ----------
    x, y : array_like, compatible objects
        The two dimensional series is evaluated at the points in the
        Cartesian product of `x` and `y`.  If `x` or `y` is a list or
        tuple, it is first converted to an ndarray, otherwise it is left
        unchanged and, if it isn't an ndarray, it is treated as a scalar.
    c : array_like
        Array of coefficients ordered so that the coefficients for terms of
        degree i,j are contained in ``c[i,j]``. If `c` has dimension
        greater than two the remaining indices enumerate multiple sets of
        coefficients.

    Returns
    -------
    values : ndarray, compatible object
        The values of the two dimensional polynomial at points in the Cartesian
        product of `x` and `y`.

    See Also
    --------
    polyval, polyval2d, polyval3d, polygrid3d

    Examples
    --------
    >>> from numpy.polynomial import polynomial as P
    >>> c = ((1, 2, 3), (4, 5, 6))
    >>> P.polygrid2d([0, 1], [0, 1], c)
    array([[ 1.,  6.],
           [ 5., 21.]])

    """
    return pu._gridnd(polyval, c, x, y)


def polyval3d(x, y, z, c):
    """
    Evaluate a 3-D polynomial at points (x, y, z).

    This function returns the values:

    .. math:: p(x,y,z) = \\sum_{i,j,k} c_{i,j,k} * x^i * y^j * z^k

    The parameters `x`, `y`, and `z` are converted to arrays only if
    they are tuples or a lists, otherwise they are treated as a scalars and
    they must have the same shape after conversion. In either case, either
    `x`, `y`, and `z` or their elements must support multiplication and
    addition both with themselves and with the elements of `c`.

    If `c` has fewer than 3 dimensions, ones are implicitly appended to its
    shape to make it 3-D. The shape of the result will be c.shape[3:] +
    x.shape.

    Parameters
    ----------
    x, y, z : array_like, compatible object
        The three dimensional series is evaluated at the points
        ``(x, y, z)``, where `x`, `y`, and `z` must have the same shape.  If
        any of `x`, `y`, or `z` is a list or tuple, it is first converted
        to an ndarray, otherwise it is left unchanged and if it isn't an
        ndarray it is  treated as a scalar.
    c : array_like
        Array of coefficients ordered so that the coefficient of the term of
        multi-degree i,j,k is contained in ``c[i,j,k]``. If `c` has dimension
        greater than 3 the remaining indices enumerate multiple sets of
        coefficients.

    Returns
    -------
    values : ndarray, compatible object
        The values of the multidimensional polynomial on points formed with
        triples of corresponding values from `x`, `y`, and `z`.

    See Also
    --------
    polyval, polyval2d, polygrid2d, polygrid3d

    Examples
    --------
    >>> from numpy.polynomial import polynomial as P
    >>> c = ((1, 2, 3), (4, 5, 6), (7, 8, 9))
    >>> P.polyval3d(1, 1, 1, c)
    45.0

    """
    return pu._valnd(polyval, c, x, y, z)


def polygrid3d(x, y, z, c):
    """
    Evaluate a 3-D polynomial on the Cartesian product of x, y and z.

    This function returns the values:

    .. math:: p(a,b,c) = \\sum_{i,j,k} c_{i,j,k} * a^i * b^j * c^k

    where the points ``(a, b, c)`` consist of all triples formed by taking
    `a` from `x`, `b` from `y`, and `c` from `z`. The resulting points form
    a grid with `x` in the first dimension, `y` in the second, and `z` in
    the third.

    The parameters `x`, `y`, and `z` are converted to arrays only if they
    are tuples or a lists, otherwise they are treated as a scalars. In
    either case, either `x`, `y`, and `z` or their elements must support
    multiplication and addition both with themselves and with the elements
    of `c`.

    If `c` has fewer than three dimensions, ones are implicitly appended to
    its shape to make it 3-D. The shape of the result will be c.shape[3:] +
    x.shape + y.shape + z.shape.

    Parameters
    ----------
    x, y, z : array_like, compatible objects
        The three dimensional series is evaluated at the points in the
        Cartesian product of `x`, `y`, and `z`.  If `x`, `y`, or `z` is a
        list or tuple, it is first converted to an ndarray, otherwise it is
        left unchanged and, if it isn't an ndarray, it is treated as a
        scalar.
    c : array_like
        Array of coefficients ordered so that the coefficients for terms of
        degree i,j are contained in ``c[i,j]``. If `c` has dimension
        greater than two the remaining indices enumerate multiple sets of
        coefficients.

    Returns
    -------
    values : ndarray, compatible object
        The values of the two dimensional polynomial at points in the Cartesian
        product of `x` and `y`.

    See Also
    --------
    polyval, polyval2d, polygrid2d, polyval3d

    Examples
    --------
    >>> from numpy.polynomial import polynomial as P
    >>> c = ((1, 2, 3), (4, 5, 6), (7, 8, 9))
    >>> P.polygrid3d([0, 1], [0, 1], [0, 1], c)
    array([[ 1., 13.],
           [ 6., 51.]])

    """
    return pu._gridnd(polyval, c, x, y, z)


def polyvander(x, deg):
    """Vandermonde matrix of given degree.

    Returns the Vandermonde matrix of degree `deg` and sample points
    `x`. The Vandermonde matrix is defined by

    .. math:: V[..., i] = x^i,

    where ``0 <= i <= deg``. The leading indices of `V` index the elements of
    `x` and the last index is the power of `x`.

    If `c` is a 1-D array of coefficients of length ``n + 1`` and `V` is the
    matrix ``V = polyvander(x, n)``, then ``np.dot(V, c)`` and
    ``polyval(x, c)`` are the same up to roundoff. This equivalence is
    useful both for least squares fitting and for the evaluation of a large
    number of polynomials of the same degree and sample points.

    Parameters
    ----------
    x : array_like
        Array of points. The dtype is converted to float64 or complex128
        depending on whether any of the elements are complex. If `x` is
        scalar it is converted to a 1-D array.
    deg : int
        Degree of the resulting matrix.

    Returns
    -------
    vander : ndarray.
        The Vandermonde matrix. The shape of the returned matrix is
        ``x.shape + (deg + 1,)``, where the last index is the power of `x`.
        The dtype will be the same as the converted `x`.

    See Also
    --------
    polyvander2d, polyvander3d

    Examples
    --------
    The Vandermonde matrix of degree ``deg = 5`` and sample points
    ``x = [-1, 2, 3]`` contains the element-wise powers of `x`
    from 0 to 5 as its columns.

    >>> from numpy.polynomial import polynomial as P
    >>> x, deg = [-1, 2, 3], 5
    >>> P.polyvander(x=x, deg=deg)
    array([[  1.,  -1.,   1.,  -1.,   1.,  -1.],
           [  1.,   2.,   4.,   8.,  16.,  32.],
           [  1.,   3.,   9.,  27.,  81., 243.]])

    """
    ideg = pu._as_int(deg, "deg")
    if ideg < 0:
        raise ValueError("deg must be non-negative")

    x = np.array(x, copy=None, ndmin=1) + 0.0
    dims = (ideg + 1,) + x.shape
    dtyp = x.dtype
    v = np.empty(dims, dtype=dtyp)
    v[0] = x*0 + 1
    if ideg > 0:
        v[1] = x
        for i in range(2, ideg + 1):
            v[i] = v[i-1]*x
    return np.moveaxis(v, 0, -1)


def polyvander2d(x, y, deg):
    """Pseudo-Vandermonde matrix of given degrees.

    Returns the pseudo-Vandermonde matrix of degrees `deg` and sample
    points ``(x, y)``. The pseudo-Vandermonde matrix is defined by

    .. math:: V[..., (deg[1] + 1)*i + j] = x^i * y^j,

    where ``0 <= i <= deg[0]`` and ``0 <= j <= deg[1]``. The leading indices of
    `V` index the points ``(x, y)`` and the last index encodes the powers of
    `x` and `y`.

    If ``V = polyvander2d(x, y, [xdeg, ydeg])``, then the columns of `V`
    correspond to the elements of a 2-D coefficient array `c` of shape
    (xdeg + 1, ydeg + 1) in the order

    .. math:: c_{00}, c_{01}, c_{02} ... , c_{10}, c_{11}, c_{12} ...

    and ``np.dot(V, c.flat)`` and ``polyval2d(x, y, c)`` will be the same
    up to roundoff. This equivalence is useful both for least squares
    fitting and for the evaluation of a large number of 2-D polynomials
    of the same degrees and sample points.

    Parameters
    ----------
    x, y : array_like
        Arrays of point coordinates, all of the same shape. The dtypes
        will be converted to either float64 or complex128 depending on
        whether any of the elements are complex. Scalars are converted to
        1-D arrays.
    deg : list of ints
        List of maximum degrees of the form [x_deg, y_deg].

    Returns
    -------
    vander2d : ndarray
        The shape of the returned matrix is ``x.shape + (order,)``, where
        :math:`order = (deg[0]+1)*(deg([1]+1)`.  The dtype will be the same
        as the converted `x` and `y`.

    See Also
    --------
    polyvander, polyvander3d, polyval2d, polyval3d

    Examples
    --------
    >>> import numpy as np

    The 2-D pseudo-Vandermonde matrix of degree ``[1, 2]`` and sample
    points ``x = [-1, 2]`` and ``y = [1, 3]`` is as follows:

    >>> from numpy.polynomial import polynomial as P
    >>> x = np.array([-1, 2])
    >>> y = np.array([1, 3])
    >>> m, n = 1, 2
    >>> deg = np.array([m, n])
    >>> V = P.polyvander2d(x=x, y=y, deg=deg)
    >>> V
    array([[ 1.,  1.,  1., -1., -1., -1.],
           [ 1.,  3.,  9.,  2.,  6., 18.]])

    We can verify the columns for any ``0 <= i <= m`` and ``0 <= j <= n``:

    >>> i, j = 0, 1
    >>> V[:, (deg[1]+1)*i + j] == x**i * y**j
    array([ True,  True])

    The (1D) Vandermonde matrix of sample points ``x`` and degree ``m`` is a
    special case of the (2D) pseudo-Vandermonde matrix with ``y`` points all
    zero and degree ``[m, 0]``.

    >>> P.polyvander2d(x=x, y=0*x, deg=(m, 0)) == P.polyvander(x=x, deg=m)
    array([[ True,  True],
           [ True,  True]])

    """
    return pu._vander_nd_flat((polyvander, polyvander), (x, y), deg)


def polyvander3d(x, y, z, deg):
    """Pseudo-Vandermonde matrix of given degrees.

    Returns the pseudo-Vandermonde matrix of degrees `deg` and sample
    points ``(x, y, z)``. If `l`, `m`, `n` are the given degrees in `x`, `y`, `z`,
    then The pseudo-Vandermonde matrix is defined by

    .. math:: V[..., (m+1)(n+1)i + (n+1)j + k] = x^i * y^j * z^k,

    where ``0 <= i <= l``, ``0 <= j <= m``, and ``0 <= j <= n``.  The leading
    indices of `V` index the points ``(x, y, z)`` and the last index encodes
    the powers of `x`, `y`, and `z`.

    If ``V = polyvander3d(x, y, z, [xdeg, ydeg, zdeg])``, then the columns
    of `V` correspond to the elements of a 3-D coefficient array `c` of
    shape (xdeg + 1, ydeg + 1, zdeg + 1) in the order

    .. math:: c_{000}, c_{001}, c_{002},... , c_{010}, c_{011}, c_{012},...

    and  ``np.dot(V, c.flat)`` and ``polyval3d(x, y, z, c)`` will be the
    same up to roundoff. This equivalence is useful both for least squares
    fitting and for the evaluation of a large number of 3-D polynomials
    of the same degrees and sample points.

    Parameters
    ----------
    x, y, z : array_like
        Arrays of point coordinates, all of the same shape. The dtypes will
        be converted to either float64 or complex128 depending on whether
        any of the elements are complex. Scalars are converted to 1-D
        arrays.
    deg : list of ints
        List of maximum degrees of the form [x_deg, y_deg, z_deg].

    Returns
    -------
    vander3d : ndarray
        The shape of the returned matrix is ``x.shape + (order,)``, where
        :math:`order = (deg[0]+1)*(deg([1]+1)*(deg[2]+1)`.  The dtype will
        be the same as the converted `x`, `y`, and `z`.

    See Also
    --------
    polyvander, polyvander3d, polyval2d, polyval3d

    Examples
    --------
    >>> import numpy as np
    >>> from numpy.polynomial import polynomial as P
    >>> x = np.asarray([-1, 2, 1])
    >>> y = np.asarray([1, -2, -3])
    >>> z = np.asarray([2, 2, 5])
    >>> l, m, n = [2, 2, 1]
    >>> deg = [l, m, n]
    >>> V = P.polyvander3d(x=x, y=y, z=z, deg=deg)
    >>> V
    array([[  1.,   2.,   1.,   2.,   1.,   2.,  -1.,  -2.,  -1.,
             -2.,  -1.,  -2.,   1.,   2.,   1.,   2.,   1.,   2.],
           [  1.,   2.,  -2.,  -4.,   4.,   8.,   2.,   4.,  -4.,
             -8.,   8.,  16.,   4.,   8.,  -8., -16.,  16.,  32.],
           [  1.,   5.,  -3., -15.,   9.,  45.,   1.,   5.,  -3.,
            -15.,   9.,  45.,   1.,   5.,  -3., -15.,   9.,  45.]])

    We can verify the columns for any ``0 <= i <= l``, ``0 <= j <= m``,
    and ``0 <= k <= n``

    >>> i, j, k = 2, 1, 0
    >>> V[:, (m+1)*(n+1)*i + (n+1)*j + k] == x**i * y**j * z**k
    array([ True,  True,  True])

    """
    return pu._vander_nd_flat((polyvander, polyvander, polyvander), (x, y, z), deg)


def polyfit(x, y, deg, rcond=None, full=False, w=None):
    """
    Least-squares fit of a polynomial to data.

    Return the coefficients of a polynomial of degree `deg` that is the
    least squares fit to the data values `y` given at points `x`. If `y` is
    1-D the returned coefficients will also be 1-D. If `y` is 2-D multiple
    fits are done, one for each column of `y`, and the resulting
    coefficients are stored in the corresponding columns of a 2-D return.
    The fitted polynomial(s) are in the form

    .. math::  p(x) = c_0 + c_1 * x + ... + c_n * x^n,

    where `n` is `deg`.

    Parameters
    ----------
    x : array_like, shape (`M`,)
        x-coordinates of the `M` sample (data) points ``(x[i], y[i])``.
    y : array_like, shape (`M`,) or (`M`, `K`)
        y-coordinates of the sample points.  Several sets of sample points
        sharing the same x-coordinates can be (independently) fit with one
        call to `polyfit` by passing in for `y` a 2-D array that contains
        one data set per column.
    deg : int or 1-D array_like
        Degree(s) of the fitting polynomials. If `deg` is a single integer
        all terms up to and including the `deg`'th term are included in the
        fit. For NumPy versions >= 1.11.0 a list of integers specifying the
        degrees of the terms to include may be used instead.
    rcond : float, optional
        Relative condition number of the fit.  Singular values smaller
        than `rcond`, relative to the largest singular value, will be
        ignored.  The default value is ``len(x)*eps``, where `eps` is the
        relative precision of the platform's float type, about 2e-16 in
        most cases.
    full : bool, optional
        Switch determining the nature of the return value.  When ``False``
        (the default) just the coefficients are returned; when ``True``,
        diagnostic information from the singular value decomposition (used
        to solve the fit's matrix equation) is also returned.
    w : array_like, shape (`M`,), optional
        Weights. If not None, the weight ``w[i]`` applies to the unsquared
        residual ``y[i] - y_hat[i]`` at ``x[i]``. Ideally the weights are
        chosen so that the errors of the products ``w[i]*y[i]`` all have the
        same variance.  When using inverse-variance weighting, use
        ``w[i] = 1/sigma(y[i])``.  The default value is None.

    Returns
    -------
    coef : ndarray, shape (`deg` + 1,) or (`deg` + 1, `K`)
        Polynomial coefficients ordered from low to high.  If `y` was 2-D,
        the coefficients in column `k` of `coef` represent the polynomial
        fit to the data in `y`'s `k`-th column.

    [residuals, rank, singular_values, rcond] : list
        These values are only returned if ``full == True``

        - residuals -- sum of squared residuals of the least squares fit
        - rank -- the numerical rank of the scaled Vandermonde matrix
        - singular_values -- singular values of the scaled Vandermonde matrix
        - rcond -- value of `rcond`.

        For more details, see `numpy.linalg.lstsq`.

    Raises
    ------
    RankWarning
        Raised if the matrix in the least-squares fit is rank deficient.
        The warning is only raised if ``full == False``.  The warnings can
        be turned off by:

        >>> import warnings
        >>> warnings.simplefilter('ignore', np.exceptions.RankWarning)

    See Also
    --------
    numpy.polynomial.chebyshev.chebfit
    numpy.polynomial.legendre.legfit
    numpy.polynomial.laguerre.lagfit
    numpy.polynomial.hermite.hermfit
    numpy.polynomial.hermite_e.hermefit
    polyval : Evaluates a polynomial.
    polyvander : Vandermonde matrix for powers.
    numpy.linalg.lstsq : Computes a least-squares fit from the matrix.
    scipy.interpolate.UnivariateSpline : Computes spline fits.

    Notes
    -----
    The solution is the coefficients of the polynomial `p` that minimizes
    the sum of the weighted squared errors

    .. math:: E = \\sum_j w_j^2 * |y_j - p(x_j)|^2,

    where the :math:`w_j` are the weights. This problem is solved by
    setting up the (typically) over-determined matrix equation:

    .. math:: V(x) * c = w * y,

    where `V` is the weighted pseudo Vandermonde matrix of `x`, `c` are the
    coefficients to be solved for, `w` are the weights, and `y` are the
    observed values.  This equation is then solved using the singular value
    decomposition of `V`.

    If some of the singular values of `V` are so small that they are
    neglected (and `full` == ``False``), a `~exceptions.RankWarning` will be
    raised.  This means that the coefficient values may be poorly determined.
    Fitting to a lower order polynomial will usually get rid of the warning
    (but may not be what you want, of course; if you have independent
    reason(s) for choosing the degree which isn't working, you may have to:
    a) reconsider those reasons, and/or b) reconsider the quality of your
    data).  The `rcond` parameter can also be set to a value smaller than
    its default, but the resulting fit may be spurious and have large
    contributions from roundoff error.

    Polynomial fits using double precision tend to "fail" at about
    (polynomial) degree 20. Fits using Chebyshev or Legendre series are
    generally better conditioned, but much can still depend on the
    distribution of the sample points and the smoothness of the data.  If
    the quality of the fit is inadequate, splines may be a good
    alternative.

    Examples
    --------
    >>> import numpy as np
    >>> from numpy.polynomial import polynomial as P
    >>> x = np.linspace(-1,1,51)  # x "data": [-1, -0.96, ..., 0.96, 1]
    >>> rng = np.random.default_rng()
    >>> err = rng.normal(size=len(x))
    >>> y = x**3 - x + err  # x^3 - x + Gaussian noise
    >>> c, stats = P.polyfit(x,y,3,full=True)
    >>> c # c[0], c[1] approx. -1, c[2] should be approx. 0, c[3] approx. 1
    array([ 0.23111996, -1.02785049, -0.2241444 ,  1.08405657]) # may vary
    >>> stats # note the large SSR, explaining the rather poor results
    [array([48.312088]),                                        # may vary
     4,
     array([1.38446749, 1.32119158, 0.50443316, 0.28853036]),
     1.1324274851176597e-14]

    Same thing without the added noise

    >>> y = x**3 - x
    >>> c, stats = P.polyfit(x,y,3,full=True)
    >>> c # c[0], c[1] ~= -1, c[2] should be "very close to 0", c[3] ~= 1
    array([-6.73496154e-17, -1.00000000e+00,  0.00000000e+00,  1.00000000e+00])
    >>> stats # note the minuscule SSR
    [array([8.79579319e-31]),
     np.int32(4),
     array([1.38446749, 1.32119158, 0.50443316, 0.28853036]),
     1.1324274851176597e-14]

    """
    return pu._fit(polyvander, x, y, deg, rcond, full, w)


def polycompanion(c):
    """
    Return the companion matrix of c.

    The companion matrix for power series cannot be made symmetric by
    scaling the basis, so this function differs from those for the
    orthogonal polynomials.

    Parameters
    ----------
    c : array_like
        1-D array of polynomial coefficients ordered from low to high
        degree.

    Returns
    -------
    mat : ndarray
        Companion matrix of dimensions (deg, deg).

    Examples
    --------
    >>> from numpy.polynomial import polynomial as P
    >>> c = (1, 2, 3)
    >>> P.polycompanion(c)
    array([[ 0.        , -0.33333333],
           [ 1.        , -0.66666667]])

    """
    # c is a trimmed copy
    [c] = pu.as_series([c])
    if len(c) < 2:
        raise ValueError('Series must have maximum degree of at least 1.')
    if len(c) == 2:
        return np.array([[-c[0]/c[1]]])

    n = len(c) - 1
    mat = np.zeros((n, n), dtype=c.dtype)
    bot = mat.reshape(-1)[n::n+1]
    bot[...] = 1
    mat[:, -1] -= c[:-1]/c[-1]
    return mat


def polyroots(c):
    """
    Compute the roots of a polynomial.

    Return the roots (a.k.a. "zeros") of the polynomial

    .. math:: p(x) = \\sum_i c[i] * x^i.

    Parameters
    ----------
    c : 1-D array_like
        1-D array of polynomial coefficients.

    Returns
    -------
    out : ndarray
        Array of the roots of the polynomial. If all the roots are real,
        then `out` is also real, otherwise it is complex.

    See Also
    --------
    numpy.polynomial.chebyshev.chebroots
    numpy.polynomial.legendre.legroots
    numpy.polynomial.laguerre.lagroots
    numpy.polynomial.hermite.hermroots
    numpy.polynomial.hermite_e.hermeroots

    Notes
    -----
    The root estimates are obtained as the eigenvalues of the companion
    matrix, Roots far from the origin of the complex plane may have large
    errors due to the numerical instability of the power series for such
    values. Roots with multiplicity greater than 1 will also show larger
    errors as the value of the series near such points is relatively
    insensitive to errors in the roots. Isolated roots near the origin can
    be improved by a few iterations of Newton's method.

    Examples
    --------
    >>> import numpy.polynomial.polynomial as poly
    >>> poly.polyroots(poly.polyfromroots((-1,0,1)))
    array([-1.,  0.,  1.])
    >>> poly.polyroots(poly.polyfromroots((-1,0,1))).dtype
    dtype('float64')
    >>> j = complex(0,1)
    >>> poly.polyroots(poly.polyfromroots((-j,0,j)))
    array([  0.00000000e+00+0.j,   0.00000000e+00+1.j,   2.77555756e-17-1.j])  # may vary

    """  # noqa: E501
    # c is a trimmed copy
    [c] = pu.as_series([c])
    if len(c) < 2:
        return np.array([], dtype=c.dtype)
    if len(c) == 2:
        return np.array([-c[0]/c[1]])

    # rotated companion matrix reduces error
    m = polycompanion(c)[::-1,::-1]
    r = la.eigvals(m)
    r.sort()
    return r


#
# polynomial class
#

class Polynomial(ABCPolyBase):
    """A power series class.

    The Polynomial class provides the standard Python numerical methods
    '+', '-', '*', '//', '%', 'divmod', '**', and '()' as well as the
    attributes and methods listed below.

    Parameters
    ----------
    coef : array_like
        Polynomial coefficients in order of increasing degree, i.e.,
        ``(1, 2, 3)`` give ``1 + 2*x + 3*x**2``.
    domain : (2,) array_like, optional
        Domain to use. The interval ``[domain[0], domain[1]]`` is mapped
        to the interval ``[window[0], window[1]]`` by shifting and scaling.
        The default value is [-1., 1.].
    window : (2,) array_like, optional
        Window, see `domain` for its use. The default value is [-1., 1.].
    symbol : str, optional
        Symbol used to represent the independent variable in string
        representations of the polynomial expression, e.g. for printing.
        The symbol must be a valid Python identifier. Default value is 'x'.

        .. versionadded:: 1.24

    """
    # Virtual Functions
    _add = staticmethod(polyadd)
    _sub = staticmethod(polysub)
    _mul = staticmethod(polymul)
    _div = staticmethod(polydiv)
    _pow = staticmethod(polypow)
    _val = staticmethod(polyval)
    _int = staticmethod(polyint)
    _der = staticmethod(polyder)
    _fit = staticmethod(polyfit)
    _line = staticmethod(polyline)
    _roots = staticmethod(polyroots)
    _fromroots = staticmethod(polyfromroots)

    # Virtual properties
    domain = np.array(polydomain)
    window = np.array(polydomain)
    basis_name = None

    @classmethod
    def _str_term_unicode(cls, i, arg_str):
        if i == '1':
            return f"·{arg_str}"
        else:
            return f"·{arg_str}{i.translate(cls._superscript_mapping)}"

    @staticmethod
    def _str_term_ascii(i, arg_str):
        if i == '1':
            return f" {arg_str}"
        else:
            return f" {arg_str}**{i}"

    @staticmethod
    def _repr_latex_term(i, arg_str, needs_parens):
        if needs_parens:
            arg_str = rf"\left({arg_str}\right)"
        if i == 0:
            return '1'
        elif i == 1:
            return arg_str
        else:
            return f"{arg_str}^{{{i}}}"
```
