## Supplementary software v0.2.1 for "Virtual control arms for paediatric myopia trials: external validation of axial-elongation models": polynomial.pyi

```
from typing import Final, Literal as L

import numpy as np
from ._polybase import ABCPolyBase
from ._polytypes import (
    _Array1,
    _Array2,
    _FuncVal2D,
    _FuncVal3D,
    _FuncBinOp,
    _FuncCompanion,
    _FuncDer,
    _FuncFit,
    _FuncFromRoots,
    _FuncInteg,
    _FuncLine,
    _FuncPow,
    _FuncRoots,
    _FuncUnOp,
    _FuncVal,
    _FuncVander,
    _FuncVander2D,
    _FuncVander3D,
    _FuncValFromRoots,
)
from .polyutils import trimcoef as polytrim

__all__ = [
    "polyzero",
    "polyone",
    "polyx",
    "polydomain",
    "polyline",
    "polyadd",
    "polysub",
    "polymulx",
    "polymul",
    "polydiv",
    "polypow",
    "polyval",
    "polyvalfromroots",
    "polyder",
    "polyint",
    "polyfromroots",
    "polyvander",
    "polyfit",
    "polytrim",
    "polyroots",
    "Polynomial",
    "polyval2d",
    "polyval3d",
    "polygrid2d",
    "polygrid3d",
    "polyvander2d",
    "polyvander3d",
    "polycompanion",
]

polydomain: Final[_Array2[np.float64]]
polyzero: Final[_Array1[np.int_]]
polyone: Final[_Array1[np.int_]]
polyx: Final[_Array2[np.int_]]

polyline: _FuncLine[L["Polyline"]]
polyfromroots: _FuncFromRoots[L["polyfromroots"]]
polyadd: _FuncBinOp[L["polyadd"]]
polysub: _FuncBinOp[L["polysub"]]
polymulx: _FuncUnOp[L["polymulx"]]
polymul: _FuncBinOp[L["polymul"]]
polydiv: _FuncBinOp[L["polydiv"]]
polypow: _FuncPow[L["polypow"]]
polyder: _FuncDer[L["polyder"]]
polyint: _FuncInteg[L["polyint"]]
polyval: _FuncVal[L["polyval"]]
polyval2d: _FuncVal2D[L["polyval2d"]]
polyval3d: _FuncVal3D[L["polyval3d"]]
polyvalfromroots: _FuncValFromRoots[L["polyvalfromroots"]]
polygrid2d: _FuncVal2D[L["polygrid2d"]]
polygrid3d: _FuncVal3D[L["polygrid3d"]]
polyvander: _FuncVander[L["polyvander"]]
polyvander2d: _FuncVander2D[L["polyvander2d"]]
polyvander3d: _FuncVander3D[L["polyvander3d"]]
polyfit: _FuncFit[L["polyfit"]]
polycompanion: _FuncCompanion[L["polycompanion"]]
polyroots: _FuncRoots[L["polyroots"]]

class Polynomial(ABCPolyBase[None]): ...
```
