## Supplementary software v0.2.1 for "Virtual control arms for paediatric myopia trials: external validation of axial-elongation models": polyutils.py

```
"""
Utility classes and functions for the polynomial modules.

This module provides: error and warning objects; a polynomial base class;
and some routines used in both the `polynomial` and `chebyshev` modules.

Functions
---------

.. autosummary::
   :toctree: generated/

   as_series    convert list of array_likes into 1-D arrays of common type.
   trimseq      remove trailing zeros.
   trimcoef     remove small trailing coefficients.
   getdomain    return the domain appropriate for a given set of abscissae.
   mapdomain    maps points between domains.
   mapparms     parameters of the linear map between domains.

"""
import operator
import functools
import warnings

import numpy as np

from numpy._core.multiarray import dragon4_positional, dragon4_scientific
from numpy.exceptions import RankWarning

__all__ = [
    'as_series', 'trimseq', 'trimcoef', 'getdomain', 'mapdomain', 'mapparms',
    'format_float']

#
# Helper functions to convert inputs to 1-D arrays
#
def trimseq(seq):
    """Remove small Poly series coefficients.

    Parameters
    ----------
    seq : sequence
        Sequence of Poly series coefficients.

    Returns
    -------
    series : sequence
        Subsequence with trailing zeros removed. If the resulting sequence
        would be empty, return the first element. The returned sequence may
        or may not be a view.

    Notes
    -----
    Do not lose the type info if the sequence contains unknown objects.

    """
    if len(seq) == 0 or seq[-1] != 0:
        return seq
    else:
        for i in range(len(seq) - 1, -1, -1):
            if seq[i] != 0:
                break
        return seq[:i+1]


def as_series(alist, trim=True):
    """
    Return argument as a list of 1-d arrays.

    The returned list contains array(s) of dtype double, complex double, or
    object.  A 1-d argument of shape ``(N,)`` is parsed into ``N`` arrays of
    size one; a 2-d argument of shape ``(M,N)`` is parsed into ``M`` arrays
    of size ``N`` (i.e., is "parsed by row"); and a higher dimensional array
    raises a Value Error if it is not first reshaped into either a 1-d or 2-d
    array.

    Parameters
    ----------
    alist : array_like
        A 1- or 2-d array_like
    trim : boolean, optional
        When True, trailing zeros are removed from the inputs.
        When False, the inputs are passed through intact.

    Returns
    -------
    [a1, a2,...] : list of 1-D arrays
        A copy of the input data as a list of 1-d arrays.

    Raises
    ------
    ValueError
        Raised when `as_series` cannot convert its input to 1-d arrays, or at
        least one of the resulting arrays is empty.

    Examples
    --------
    >>> import numpy as np
    >>> from numpy.polynomial import polyutils as pu
    >>> a = np.arange(4)
    >>> pu.as_series(a)
    [array([0.]), array([1.]), array([2.]), array([3.])]
    >>> b = np.arange(6).reshape((2,3))
    >>> pu.as_series(b)
    [array([0., 1., 2.]), array([3., 4., 5.])]

    >>> pu.as_series((1, np.arange(3), np.arange(2, dtype=np.float16)))
    [array([1.]), array([0., 1., 2.]), array([0., 1.])]

    >>> pu.as_series([2, [1.1, 0.]])
    [array([2.]), array([1.1])]

    >>> pu.as_series([2, [1.1, 0.]], trim=False)
    [array([2.]), array([1.1, 0. ])]

    """
    arrays = [np.array(a, ndmin=1, copy=None) for a in alist]
    for a in arrays:
        if a.size == 0:
            raise ValueError("Coefficient array is empty")
    if any(a.ndim != 1 for a in arrays):
        raise ValueError("Coefficient array is not 1-d")
    if trim:
        arrays = [trimseq(a) for a in arrays]

    if any(a.dtype == np.dtype(object) for a in arrays):
        ret = []
        for a in arrays:
            if a.dtype != np.dtype(object):
                tmp = np.empty(len(a), dtype=np.dtype(object))
                tmp[:] = a[:]
                ret.append(tmp)
            else:
                ret.append(a.copy())
    else:
        try:
            dtype = np.common_type(*arrays)
        except Exception as e:
            raise ValueError("Coefficient arrays have no common type") from e
        ret = [np.array(a, copy=True, dtype=dtype) for a in arrays]
    return ret


def trimcoef(c, tol=0):
    """
    Remove "small" "trailing" coefficients from a polynomial.

    "Small" means "small in absolute value" and is controlled by the
    parameter `tol`; "trailing" means highest order coefficient(s), e.g., in
    ``[0, 1, 1, 0, 0]`` (which represents ``0 + x + x**2 + 0*x**3 + 0*x**4``)
    both the 3-rd and 4-th order coefficients would be "trimmed."

    Parameters
    ----------
    c : array_like
        1-d array of coefficients, ordered from lowest order to highest.
    tol : number, optional
        Trailing (i.e., highest order) elements with absolute value less
        than or equal to `tol` (default value is zero) are removed.

    Returns
    -------
    trimmed : ndarray
        1-d array with trailing zeros removed.  If the resulting series
        would be empty, a series containing a single zero is returned.

    Raises
    ------
    ValueError
        If `tol` < 0

    Examples
    --------
    >>> from numpy.polynomial import polyutils as pu
    >>> pu.trimcoef((0,0,3,0,5,0,0))
    array([0.,  0.,  3.,  0.,  5.])
    >>> pu.trimcoef((0,0,1e-3,0,1e-5,0,0),1e-3) # item == tol is trimmed
    array([0.])
    >>> i = complex(0,1) # works for complex
    >>> pu.trimcoef((3e-4,1e-3*(1-i),5e-4,2e-5*(1+i)), 1e-3)
    array([0.0003+0.j   , 0.001 -0.001j])

    """
    if tol < 0:
        raise ValueError("tol must be non-negative")

    [c] = as_series([c])
    [ind] = np.nonzero(np.abs(c) > tol)
    if len(ind) == 0:
        return c[:1]*0
    else:
        return c[:ind[-1] + 1].copy()

def getdomain(x):
    """
    Return a domain suitable for given abscissae.

    Find a domain suitable for a polynomial or Chebyshev series
    defined at the values supplied.

    Parameters
    ----------
    x : array_like
        1-d array of abscissae whose domain will be determined.

    Returns
    -------
    domain : ndarray
        1-d array containing two values.  If the inputs are complex, then
        the two returned points are the lower left and upper right corners
        of the smallest rectangle (aligned with the axes) in the complex
        plane containing the points `x`. If the inputs are real, then the
        two points are the ends of the smallest interval containing the
        points `x`.

    See Also
    --------
    mapparms, mapdomain

    Examples
    --------
    >>> import numpy as np
    >>> from numpy.polynomial import polyutils as pu
    >>> points = np.arange(4)**2 - 5; points
    array([-5, -4, -1,  4])
    >>> pu.getdomain(points)
    array([-5.,  4.])
    >>> c = np.exp(complex(0,1)*np.pi*np.arange(12)/6) # unit circle
    >>> pu.getdomain(c)
    array([-1.-1.j,  1.+1.j])

    """
    [x] = as_series([x], trim=False)
    if x.dtype.char in np.typecodes['Complex']:
        rmin, rmax = x.real.min(), x.real.max()
        imin, imax = x.imag.min(), x.imag.max()
        return np.array((complex(rmin, imin), complex(rmax, imax)))
    else:
        return np.array((x.min(), x.max()))

def mapparms(old, new):
    """
    Linear map parameters between domains.

    Return the parameters of the linear map ``offset + scale*x`` that maps
    `old` to `new` such that ``old[i] -> new[i]``, ``i = 0, 1``.

    Parameters
    ----------
    old, new : array_like
        Domains. Each domain must (successfully) convert to a 1-d array
        containing precisely two values.

    Returns
    -------
    offset, scale : scalars
        The map ``L(x) = offset + scale*x`` maps the first domain to the
        second.

    See Also
    --------
    getdomain, mapdomain

    Notes
    -----
    Also works for complex numbers, and thus can be used to calculate the
    parameters required to map any line in the complex plane to any other
    line therein.

    Examples
    --------
    >>> from numpy.polynomial import polyutils as pu
    >>> pu.mapparms((-1,1),(-1,1))
    (0.0, 1.0)
    >>> pu.mapparms((1,-1),(-1,1))
    (-0.0, -1.0)
    >>> i = complex(0,1)
    >>> pu.mapparms((-i,-1),(1,i))
    ((1+1j), (1-0j))

    """
    oldlen = old[1] - old[0]
    newlen = new[1] - new[0]
    off = (old[1]*new[0] - old[0]*new[1])/oldlen
    scl = newlen/oldlen
    return off, scl

def mapdomain(x, old, new):
    """
    Apply linear map to input points.

    The linear map ``offset + scale*x`` that maps the domain `old` to
    the domain `new` is applied to the points `x`.

    Parameters
    ----------
    x : array_like
        Points to be mapped. If `x` is a subtype of ndarray the subtype
        will be preserved.
    old, new : array_like
        The two domains that determine the map.  Each must (successfully)
        convert to 1-d arrays containing precisely two values.

    Returns
    -------
    x_out : ndarray
        Array of points of the same shape as `x`, after application of the
        linear map between the two domains.

    See Also
    --------
    getdomain, mapparms

    Notes
    -----
    Effectively, this implements:

    .. math::
        x\\_out = new[0] + m(x - old[0])

    where

    .. math::
        m = \\frac{new[1]-new[0]}{old[1]-old[0]}

    Examples
    --------
    >>> import numpy as np
    >>> from numpy.polynomial import polyutils as pu
    >>> old_domain = (-1,1)
    >>> new_domain = (0,2*np.pi)
    >>> x = np.linspace(-1,1,6); x
    array([-1. , -0.6, -0.2,  0.2,  0.6,  1. ])
    >>> x_out = pu.mapdomain(x, old_domain, new_domain); x_out
    array([ 0.        ,  1.25663706,  2.51327412,  3.76991118,  5.02654825, # may vary
            6.28318531])
    >>> x - pu.mapdomain(x_out, new_domain, old_domain)
    array([0., 0., 0., 0., 0., 0.])

    Also works for complex numbers (and thus can be used to map any line in
    the complex plane to any other line therein).

    >>> i = complex(0,1)
    >>> old = (-1 - i, 1 + i)
    >>> new = (-1 + i, 1 - i)
    >>> z = np.linspace(old[0], old[1], 6); z
    array([-1. -1.j , -0.6-0.6j, -0.2-0.2j,  0.2+0.2j,  0.6+0.6j,  1. +1.j ])
    >>> new_z = pu.mapdomain(z, old, new); new_z
    array([-1.0+1.j , -0.6+0.6j, -0.2+0.2j,  0.2-0.2j,  0.6-0.6j,  1.0-1.j ]) # may vary

    """
    if type(x) not in (int, float, complex) and not isinstance(x, np.generic):
        x = np.asanyarray(x)
    off, scl = mapparms(old, new)
    return off + scl*x


def _nth_slice(i, ndim):
    sl = [np.newaxis] * ndim
    sl[i] = slice(None)
    return tuple(sl)


def _vander_nd(vander_fs, points, degrees):
    r"""
    A generalization of the Vandermonde matrix for N dimensions

    The result is built by combining the results of 1d Vandermonde matrices,

    .. math::
        W[i_0, \ldots, i_M, j_0, \ldots, j_N] = \prod_{k=0}^N{V_k(x_k)[i_0, \ldots, i_M, j_k]}

    where

    .. math::
        N &= \texttt{len(points)} = \texttt{len(degrees)} = \texttt{len(vander\_fs)} \\
        M &= \texttt{points[k].ndim} \\
        V_k &= \texttt{vander\_fs[k]} \\
        x_k &= \texttt{points[k]} \\
        0 \le j_k &\le \texttt{degrees[k]}

    Expanding the one-dimensional :math:`V_k` functions gives:

    .. math::
        W[i_0, \ldots, i_M, j_0, \ldots, j_N] = \prod_{k=0}^N{B_{k, j_k}(x_k[i_0, \ldots, i_M])}

    where :math:`B_{k,m}` is the m'th basis of the polynomial construction used along
    dimension :math:`k`. For a regular polynomial, :math:`B_{k, m}(x) = P_m(x) = x^m`.

    Parameters
    ----------
    vander_fs : Sequence[function(array_like, int) -> ndarray]
        The 1d vander function to use for each axis, such as ``polyvander``
    points : Sequence[array_like]
        Arrays of point coordinates, all of the same shape. The dtypes
        will be converted to either float64 or complex128 depending on
        whether any of the elements are complex. Scalars are converted to
        1-D arrays.
        This must be the same length as `vander_fs`.
    degrees : Sequence[int]
        The maximum degree (inclusive) to use for each axis.
        This must be the same length as `vander_fs`.

    Returns
    -------
    vander_nd : ndarray
        An array of shape ``points[0].shape + tuple(d + 1 for d in degrees)``.
    """
    n_dims = len(vander_fs)
    if n_dims != len(points):
        raise ValueError(
            f"Expected {n_dims} dimensions of sample points, got {len(points)}")
    if n_dims != len(degrees):
        raise ValueError(
            f"Expected {n_dims} dimensions of degrees, got {len(degrees)}")
    if n_dims == 0:
        raise ValueError("Unable to guess a dtype or shape when no points are given")

    # convert to the same shape and type
    points = tuple(np.asarray(tuple(points)) + 0.0)

    # produce the vandermonde matrix for each dimension, placing the last
    # axis of each in an independent trailing axis of the output
    vander_arrays = (
        vander_fs[i](points[i], degrees[i])[(...,) + _nth_slice(i, n_dims)]
        for i in range(n_dims)
    )

    # we checked this wasn't empty already, so no `initial` needed
    return functools.reduce(operator.mul, vander_arrays)


def _vander_nd_flat(vander_fs, points, degrees):
    """
    Like `_vander_nd`, but flattens the last ``len(degrees)`` axes into a single axis

    Used to implement the public ``<type>vander<n>d`` functions.
    """
    v = _vander_nd(vander_fs, points, degrees)
    return v.reshape(v.shape[:-len(degrees)] + (-1,))


def _fromroots(line_f, mul_f, roots):
    """
    Helper function used to implement the ``<type>fromroots`` functions.

    Parameters
    ----------
    line_f : function(float, float) -> ndarray
        The ``<type>line`` function, such as ``polyline``
    mul_f : function(array_like, array_like) -> ndarray
        The ``<type>mul`` function, such as ``polymul``
    roots
        See the ``<type>fromroots`` functions for more detail
    """
    if len(roots) == 0:
        return np.ones(1)
    else:
        [roots] = as_series([roots], trim=False)
        roots.sort()
        p = [line_f(-r, 1) for r in roots]
        n = len(p)
        while n > 1:
            m, r = divmod(n, 2)
            tmp = [mul_f(p[i], p[i+m]) for i in range(m)]
            if r:
                tmp[0] = mul_f(tmp[0], p[-1])
            p = tmp
            n = m
        return p[0]


def _valnd(val_f, c, *args):
    """
    Helper function used to implement the ``<type>val<n>d`` functions.

    Parameters
    ----------
    val_f : function(array_like, array_like, tensor: bool) -> array_like
        The ``<type>val`` function, such as ``polyval``
    c, args
        See the ``<type>val<n>d`` functions for more detail
    """
    args = [np.asanyarray(a) for a in args]
    shape0 = args[0].shape
    if not all(a.shape == shape0 for a in args[1:]):
        if len(args) == 3:
            raise ValueError('x, y, z are incompatible')
        elif len(args) == 2:
            raise ValueError('x, y are incompatible')
        else:
            raise ValueError('ordinates are incompatible')
    it = iter(args)
    x0 = next(it)

    # use tensor on only the first
    c = val_f(x0, c)
    for xi in it:
        c = val_f(xi, c, tensor=False)
    return c


def _gridnd(val_f, c, *args):
    """
    Helper function used to implement the ``<type>grid<n>d`` functions.

    Parameters
    ----------
    val_f : function(array_like, array_like, tensor: bool) -> array_like
        The ``<type>val`` function, such as ``polyval``
    c, args
        See the ``<type>grid<n>d`` functions for more detail
    """
    for xi in args:
        c = val_f(xi, c)
    return c


def _div(mul_f, c1, c2):
    """
    Helper function used to implement the ``<type>div`` functions.

    Implementation uses repeated subtraction of c2 multiplied by the nth basis.
    For some polynomial types, a more efficient approach may be possible.

    Parameters
    ----------
    mul_f : function(array_like, array_like) -> array_like
        The ``<type>mul`` function, such as ``polymul``
    c1, c2
        See the ``<type>div`` functions for more detail
    """
    # c1, c2 are trimmed copies
    [c1, c2] = as_series([c1, c2])
    if c2[-1] == 0:
        raise ZeroDivisionError  # FIXME: add message with details to exception

    lc1 = len(c1)
    lc2 = len(c2)
    if lc1 < lc2:
        return c1[:1]*0, c1
    elif lc2 == 1:
        return c1/c2[-1], c1[:1]*0
    else:
        quo = np.empty(lc1 - lc2 + 1, dtype=c1.dtype)
        rem = c1
        for i in range(lc1 - lc2, - 1, -1):
            p = mul_f([0]*i + [1], c2)
            q = rem[-1]/p[-1]
            rem = rem[:-1] - q*p[:-1]
            quo[i] = q
        return quo, trimseq(rem)


def _add(c1, c2):
    """ Helper function used to implement the ``<type>add`` functions. """
    # c1, c2 are trimmed copies
    [c1, c2] = as_series([c1, c2])
    if len(c1) > len(c2):
        c1[:c2.size] += c2
        ret = c1
    else:
        c2[:c1.size] += c1
        ret = c2
    return trimseq(ret)


def _sub(c1, c2):
    """ Helper function used to implement the ``<type>sub`` functions. """
    # c1, c2 are trimmed copies
    [c1, c2] = as_series([c1, c2])
    if len(c1) > len(c2):
        c1[:c2.size] -= c2
        ret = c1
    else:
        c2 = -c2
        c2[:c1.size] += c1
        ret = c2
    return trimseq(ret)


def _fit(vander_f, x, y, deg, rcond=None, full=False, w=None):
    """
    Helper function used to implement the ``<type>fit`` functions.

    Parameters
    ----------
    vander_f : function(array_like, int) -> ndarray
        The 1d vander function, such as ``polyvander``
    c1, c2
        See the ``<type>fit`` functions for more detail
    """
    x = np.asarray(x) + 0.0
    y = np.asarray(y) + 0.0
    deg = np.asarray(deg)

    # check arguments.
    if deg.ndim > 1 or deg.dtype.kind not in 'iu' or deg.size == 0:
        raise TypeError("deg must be an int or non-empty 1-D array of int")
    if deg.min() < 0:
        raise ValueError("expected deg >= 0")
    if x.ndim != 1:
        raise TypeError("expected 1D vector for x")
    if x.size == 0:
        raise TypeError("expected non-empty vector for x")
    if y.ndim < 1 or y.ndim > 2:
        raise TypeError("expected 1D or 2D array for y")
    if len(x) != len(y):
        raise TypeError("expected x and y to have same length")

    if deg.ndim == 0:
        lmax = deg
        order = lmax + 1
        van = vander_f(x, lmax)
    else:
        deg = np.sort(deg)
        lmax = deg[-1]
        order = len(deg)
        van = vander_f(x, lmax)[:, deg]

    # set up the least squares matrices in transposed form
    lhs = van.T
    rhs = y.T
    if w is not None:
        w = np.asarray(w) + 0.0
        if w.ndim != 1:
            raise TypeError("expected 1D vector for w")
        if len(x) != len(w):
            raise TypeError("expected x and w to have same length")
        # apply weights. Don't use inplace operations as they
        # can cause problems with NA.
        lhs = lhs * w
        rhs = rhs * w

    # set rcond
    if rcond is None:
        rcond = len(x)*np.finfo(x.dtype).eps

    # Determine the norms of the design matrix columns.
    if issubclass(lhs.dtype.type, np.complexfloating):
        scl = np.sqrt((np.square(lhs.real) + np.square(lhs.imag)).sum(1))
    else:
        scl = np.sqrt(np.square(lhs).sum(1))
    scl[scl == 0] = 1

    # Solve the least squares problem.
    c, resids, rank, s = np.linalg.lstsq(lhs.T/scl, rhs.T, rcond)
    c = (c.T/scl).T

    # Expand c to include non-fitted coefficients which are set to zero
    if deg.ndim > 0:
        if c.ndim == 2:
            cc = np.zeros((lmax+1, c.shape[1]), dtype=c.dtype)
        else:
            cc = np.zeros(lmax+1, dtype=c.dtype)
        cc[deg] = c
        c = cc

    # warn on rank reduction
    if rank != order and not full:
        msg = "The fit may be poorly conditioned"
        warnings.warn(msg, RankWarning, stacklevel=2)

    if full:
        return c, [resids, rank, s, rcond]
    else:
        return c


def _pow(mul_f, c, pow, maxpower):
    """
    Helper function used to implement the ``<type>pow`` functions.

    Parameters
    ----------
    mul_f : function(array_like, array_like) -> ndarray
        The ``<type>mul`` function, such as ``polymul``
    c : array_like
        1-D array of array of series coefficients
    pow, maxpower
        See the ``<type>pow`` functions for more detail
    """
    # c is a trimmed copy
    [c] = as_series([c])
    power = int(pow)
    if power != pow or power < 0:
        raise ValueError("Power must be a non-negative integer.")
    elif maxpower is not None and power > maxpower:
        raise ValueError("Power is too large")
    elif power == 0:
        return np.array([1], dtype=c.dtype)
    elif power == 1:
        return c
    else:
        # This can be made more efficient by using powers of two
        # in the usual way.
        prd = c
        for i in range(2, power + 1):
            prd = mul_f(prd, c)
        return prd


def _as_int(x, desc):
    """
    Like `operator.index`, but emits a custom exception when passed an
    incorrect type

    Parameters
    ----------
    x : int-like
        Value to interpret as an integer
    desc : str
        description to include in any error message

    Raises
    ------
    TypeError : if x is a float or non-numeric
    """
    try:
        return operator.index(x)
    except TypeError as e:
        raise TypeError(f"{desc} must be an integer, received {x}") from e


def format_float(x, parens=False):
    if not np.issubdtype(type(x), np.floating):
        return str(x)

    opts = np.get_printoptions()

    if np.isnan(x):
        return opts['nanstr']
    elif np.isinf(x):
        return opts['infstr']

    exp_format = False
    if x != 0:
        a = np.abs(x)
        if a >= 1.e8 or a < 10**min(0, -(opts['precision']-1)//2):
            exp_format = True

    trim, unique = '0', True
    if opts['floatmode'] == 'fixed':
        trim, unique = 'k', False

    if exp_format:
        s = dragon4_scientific(x, precision=opts['precision'],
                               unique=unique, trim=trim,
                               sign=opts['sign'] == '+')
        if parens:
            s = '(' + s + ')'
    else:
        s = dragon4_positional(x, precision=opts['precision'],
                               fractional=True,
                               unique=unique, trim=trim,
                               sign=opts['sign'] == '+')
    return s
```
