## Supplementary software v0.2.1 for "Virtual control arms for paediatric myopia trials: external validation of axial-elongation models": polyutils.pyi

```
from collections.abc import Callable, Iterable, Sequence
from typing import (
    Any,
    Final,
    Literal,
    SupportsIndex,
    TypeAlias,
    TypeVar,
    overload,
)

import numpy as np
import numpy.typing as npt
from numpy._typing import (
    _FloatLike_co,
    _NumberLike_co,

    _ArrayLikeFloat_co,
    _ArrayLikeComplex_co,
)

from ._polytypes import (
    _AnyInt,
    _CoefLike_co,

    _Array2,
    _Tuple2,

    _FloatSeries,
    _CoefSeries,
    _ComplexSeries,
    _ObjectSeries,

    _ComplexArray,
    _FloatArray,
    _CoefArray,
    _ObjectArray,

    _SeriesLikeInt_co,
    _SeriesLikeFloat_co,
    _SeriesLikeComplex_co,
    _SeriesLikeCoef_co,

    _ArrayLikeCoef_co,

    _FuncBinOp,
    _FuncValND,
    _FuncVanderND,
)

__all__: Final[Sequence[str]] = [
    "as_series",
    "format_float",
    "getdomain",
    "mapdomain",
    "mapparms",
    "trimcoef",
    "trimseq",
]

_AnyLineF: TypeAlias = Callable[
    [_CoefLike_co, _CoefLike_co],
    _CoefArray,
]
_AnyMulF: TypeAlias = Callable[
    [npt.ArrayLike, npt.ArrayLike],
    _CoefArray,
]
_AnyVanderF: TypeAlias = Callable[
    [npt.ArrayLike, SupportsIndex],
    _CoefArray,
]

@overload
def as_series(
    alist: npt.NDArray[np.integer[Any]] | _FloatArray,
    trim: bool = ...,
) -> list[_FloatSeries]: ...
@overload
def as_series(
    alist: _ComplexArray,
    trim: bool = ...,
) -> list[_ComplexSeries]: ...
@overload
def as_series(
    alist: _ObjectArray,
    trim: bool = ...,
) -> list[_ObjectSeries]: ...
@overload
def as_series(  # type: ignore[overload-overlap]
    alist: Iterable[_FloatArray | npt.NDArray[np.integer[Any]]],
    trim: bool = ...,
) -> list[_FloatSeries]: ...
@overload
def as_series(
    alist: Iterable[_ComplexArray],
    trim: bool = ...,
) -> list[_ComplexSeries]: ...
@overload
def as_series(
    alist: Iterable[_ObjectArray],
    trim: bool = ...,
) -> list[_ObjectSeries]: ...
@overload
def as_series(  # type: ignore[overload-overlap]
    alist: Iterable[_SeriesLikeFloat_co | float],
    trim: bool = ...,
) -> list[_FloatSeries]: ...
@overload
def as_series(
    alist: Iterable[_SeriesLikeComplex_co | complex],
    trim: bool = ...,
) -> list[_ComplexSeries]: ...
@overload
def as_series(
    alist: Iterable[_SeriesLikeCoef_co | object],
    trim: bool = ...,
) -> list[_ObjectSeries]: ...

_T_seq = TypeVar("_T_seq", bound=_CoefArray | Sequence[_CoefLike_co])
def trimseq(seq: _T_seq) -> _T_seq: ...

@overload
def trimcoef(  # type: ignore[overload-overlap]
    c: npt.NDArray[np.integer[Any]] | _FloatArray,
    tol: _FloatLike_co = ...,
) -> _FloatSeries: ...
@overload
def trimcoef(
    c: _ComplexArray,
    tol: _FloatLike_co = ...,
) -> _ComplexSeries: ...
@overload
def trimcoef(
    c: _ObjectArray,
    tol: _FloatLike_co = ...,
) -> _ObjectSeries: ...
@overload
def trimcoef(  # type: ignore[overload-overlap]
    c: _SeriesLikeFloat_co | float,
    tol: _FloatLike_co = ...,
) -> _FloatSeries: ...
@overload
def trimcoef(
    c: _SeriesLikeComplex_co | complex,
    tol: _FloatLike_co = ...,
) -> _ComplexSeries: ...
@overload
def trimcoef(
    c: _SeriesLikeCoef_co | object,
    tol: _FloatLike_co = ...,
) -> _ObjectSeries: ...

@overload
def getdomain(  # type: ignore[overload-overlap]
    x: _FloatArray | npt.NDArray[np.integer[Any]],
) -> _Array2[np.float64]: ...
@overload
def getdomain(
    x: _ComplexArray,
) -> _Array2[np.complex128]: ...
@overload
def getdomain(
    x: _ObjectArray,
) -> _Array2[np.object_]: ...
@overload
def getdomain(  # type: ignore[overload-overlap]
    x: _SeriesLikeFloat_co | float,
) -> _Array2[np.float64]: ...
@overload
def getdomain(
    x: _SeriesLikeComplex_co | complex,
) -> _Array2[np.complex128]: ...
@overload
def getdomain(
    x: _SeriesLikeCoef_co | object,
) -> _Array2[np.object_]: ...

@overload
def mapparms(  # type: ignore[overload-overlap]
    old: npt.NDArray[np.floating[Any] | np.integer[Any]],
    new: npt.NDArray[np.floating[Any] | np.integer[Any]],
) -> _Tuple2[np.floating[Any]]: ...
@overload
def mapparms(
    old: npt.NDArray[np.number[Any]],
    new: npt.NDArray[np.number[Any]],
) -> _Tuple2[np.complexfloating[Any, Any]]: ...
@overload
def mapparms(
    old: npt.NDArray[np.object_ | np.number[Any]],
    new: npt.NDArray[np.object_ | np.number[Any]],
) -> _Tuple2[object]: ...
@overload
def mapparms(  # type: ignore[overload-overlap]
    old: Sequence[float],
    new: Sequence[float],
) -> _Tuple2[float]: ...
@overload
def mapparms(
    old: Sequence[complex],
    new: Sequence[complex],
) -> _Tuple2[complex]: ...
@overload
def mapparms(
    old: _SeriesLikeFloat_co,
    new: _SeriesLikeFloat_co,
) -> _Tuple2[np.floating[Any]]: ...
@overload
def mapparms(
    old: _SeriesLikeComplex_co,
    new: _SeriesLikeComplex_co,
) -> _Tuple2[np.complexfloating[Any, Any]]: ...
@overload
def mapparms(
    old: _SeriesLikeCoef_co,
    new: _SeriesLikeCoef_co,
) -> _Tuple2[object]: ...

@overload
def mapdomain(  # type: ignore[overload-overlap]
    x: _FloatLike_co,
    old: _SeriesLikeFloat_co,
    new: _SeriesLikeFloat_co,
) -> np.floating[Any]: ...
@overload
def mapdomain(
    x: _NumberLike_co,
    old: _SeriesLikeComplex_co,
    new: _SeriesLikeComplex_co,
) -> np.complexfloating[Any, Any]: ...
@overload
def mapdomain(  # type: ignore[overload-overlap]
    x: npt.NDArray[np.floating[Any] | np.integer[Any]],
    old: npt.NDArray[np.floating[Any] | np.integer[Any]],
    new: npt.NDArray[np.floating[Any] | np.integer[Any]],
) -> _FloatSeries: ...
@overload
def mapdomain(
    x: npt.NDArray[np.number[Any]],
    old: npt.NDArray[np.number[Any]],
    new: npt.NDArray[np.number[Any]],
) -> _ComplexSeries: ...
@overload
def mapdomain(
    x: npt.NDArray[np.object_ | np.number[Any]],
    old: npt.NDArray[np.object_ | np.number[Any]],
    new: npt.NDArray[np.object_ | np.number[Any]],
) -> _ObjectSeries: ...
@overload
def mapdomain(  # type: ignore[overload-overlap]
    x: _SeriesLikeFloat_co,
    old: _SeriesLikeFloat_co,
    new: _SeriesLikeFloat_co,
) -> _FloatSeries: ...
@overload
def mapdomain(
    x: _SeriesLikeComplex_co,
    old: _SeriesLikeComplex_co,
    new: _SeriesLikeComplex_co,
) -> _ComplexSeries: ...
@overload
def mapdomain(
    x: _SeriesLikeCoef_co,
    old:_SeriesLikeCoef_co,
    new: _SeriesLikeCoef_co,
) -> _ObjectSeries: ...
@overload
def mapdomain(
    x: _CoefLike_co,
    old: _SeriesLikeCoef_co,
    new: _SeriesLikeCoef_co,
) -> object: ...

def _nth_slice(
    i: SupportsIndex,
    ndim: SupportsIndex,
) -> tuple[None | slice, ...]: ...

_vander_nd: _FuncVanderND[Literal["_vander_nd"]]
_vander_nd_flat: _FuncVanderND[Literal["_vander_nd_flat"]]

# keep in sync with `._polytypes._FuncFromRoots`
@overload
def _fromroots(  # type: ignore[overload-overlap]
    line_f: _AnyLineF,
    mul_f: _AnyMulF,
    roots: _SeriesLikeFloat_co,
) -> _FloatSeries: ...
@overload
def _fromroots(
    line_f: _AnyLineF,
    mul_f: _AnyMulF,
    roots: _SeriesLikeComplex_co,
) -> _ComplexSeries: ...
@overload
def _fromroots(
    line_f: _AnyLineF,
    mul_f: _AnyMulF,
    roots: _SeriesLikeCoef_co,
) -> _ObjectSeries: ...
@overload
def _fromroots(
    line_f: _AnyLineF,
    mul_f: _AnyMulF,
    roots: _SeriesLikeCoef_co,
) -> _CoefSeries: ...

_valnd: _FuncValND[Literal["_valnd"]]
_gridnd: _FuncValND[Literal["_gridnd"]]

# keep in sync with `_polytypes._FuncBinOp`
@overload
def _div(  # type: ignore[overload-overlap]
    mul_f: _AnyMulF,
    c1: _SeriesLikeFloat_co,
    c2: _SeriesLikeFloat_co,
) -> _Tuple2[_FloatSeries]: ...
@overload
def _div(
    mul_f: _AnyMulF,
    c1: _SeriesLikeComplex_co,
    c2: _SeriesLikeComplex_co,
) -> _Tuple2[_ComplexSeries]: ...
@overload
def _div(
    mul_f: _AnyMulF,
    c1: _SeriesLikeCoef_co,
    c2: _SeriesLikeCoef_co,
) -> _Tuple2[_ObjectSeries]: ...
@overload
def _div(
    mul_f: _AnyMulF,
    c1: _SeriesLikeCoef_co,
    c2: _SeriesLikeCoef_co,
) -> _Tuple2[_CoefSeries]: ...

_add: Final[_FuncBinOp]
_sub: Final[_FuncBinOp]

# keep in sync with `_polytypes._FuncPow`
@overload
def _pow(  # type: ignore[overload-overlap]
    mul_f: _AnyMulF,
    c: _SeriesLikeFloat_co,
    pow: _AnyInt,
    maxpower: None | _AnyInt = ...,
) -> _FloatSeries: ...
@overload
def _pow(
    mul_f: _AnyMulF,
    c: _SeriesLikeComplex_co,
    pow: _AnyInt,
    maxpower: None | _AnyInt = ...,
) -> _ComplexSeries: ...
@overload
def _pow(
    mul_f: _AnyMulF,
    c: _SeriesLikeCoef_co,
    pow: _AnyInt,
    maxpower: None | _AnyInt = ...,
) -> _ObjectSeries: ...
@overload
def _pow(
    mul_f: _AnyMulF,
    c: _SeriesLikeCoef_co,
    pow: _AnyInt,
    maxpower: None | _AnyInt = ...,
) -> _CoefSeries: ...

# keep in sync with `_polytypes._FuncFit`
@overload
def _fit(  # type: ignore[overload-overlap]
    vander_f: _AnyVanderF,
    x: _SeriesLikeFloat_co,
    y: _ArrayLikeFloat_co,
    deg: _SeriesLikeInt_co,
    domain: None | _SeriesLikeFloat_co = ...,
    rcond: None | _FloatLike_co = ...,
    full: Literal[False] = ...,
    w: None | _SeriesLikeFloat_co = ...,
) -> _FloatArray: ...
@overload
def _fit(
    vander_f: _AnyVanderF,
    x: _SeriesLikeComplex_co,
    y: _ArrayLikeComplex_co,
    deg: _SeriesLikeInt_co,
    domain: None | _SeriesLikeComplex_co = ...,
    rcond: None | _FloatLike_co = ...,
    full: Literal[False] = ...,
    w: None | _SeriesLikeComplex_co = ...,
) -> _ComplexArray: ...
@overload
def _fit(
    vander_f: _AnyVanderF,
    x: _SeriesLikeCoef_co,
    y: _ArrayLikeCoef_co,
    deg: _SeriesLikeInt_co,
    domain: None | _SeriesLikeCoef_co = ...,
    rcond: None | _FloatLike_co = ...,
    full: Literal[False] = ...,
    w: None | _SeriesLikeCoef_co = ...,
) -> _CoefArray: ...
@overload
def _fit(
    vander_f: _AnyVanderF,
    x: _SeriesLikeCoef_co,
    y: _SeriesLikeCoef_co,
    deg: _SeriesLikeInt_co,
    domain: None | _SeriesLikeCoef_co,
    rcond: None | _FloatLike_co ,
    full: Literal[True],
    /,
    w: None | _SeriesLikeCoef_co = ...,
) -> tuple[_CoefSeries, Sequence[np.inexact[Any] | np.int32]]: ...
@overload
def _fit(
    vander_f: _AnyVanderF,
    x: _SeriesLikeCoef_co,
    y: _SeriesLikeCoef_co,
    deg: _SeriesLikeInt_co,
    domain: None | _SeriesLikeCoef_co = ...,
    rcond: None | _FloatLike_co = ...,
    *,
    full: Literal[True],
    w: None | _SeriesLikeCoef_co = ...,
) -> tuple[_CoefSeries, Sequence[np.inexact[Any] | np.int32]]: ...

def _as_int(x: SupportsIndex, desc: str) -> int: ...
def format_float(x: _FloatLike_co, parens: bool = ...) -> str: ...
```
