## Supplementary software v0.2.1 for "Virtual control arms for paediatric myopia trials: external validation of axial-elongation models": __init__.pxd

```
cimport numpy as np
from libc.stdint cimport uint32_t, uint64_t

cdef extern from "numpy/random/bitgen.h":
    struct bitgen:
        void *state
        uint64_t (*next_uint64)(void *st) nogil
        uint32_t (*next_uint32)(void *st) nogil
        double (*next_double)(void *st) nogil
        uint64_t (*next_raw)(void *st) nogil

    ctypedef bitgen bitgen_t

from numpy.random.bit_generator cimport BitGenerator, SeedSequence
```
