## Supplementary software v0.2.1 for "Virtual control arms for paediatric myopia trials: external validation of axial-elongation models": __init__.py

```
"""
========================
Random Number Generation
========================

Use ``default_rng()`` to create a `Generator` and call its methods.

=============== =========================================================
Generator
--------------- ---------------------------------------------------------
Generator       Class implementing all of the random number distributions
default_rng     Default constructor for ``Generator``
=============== =========================================================

============================================= ===
BitGenerator Streams that work with Generator
--------------------------------------------- ---
MT19937
PCG64
PCG64DXSM
Philox
SFC64
============================================= ===

============================================= ===
Getting entropy to initialize a BitGenerator
--------------------------------------------- ---
SeedSequence
============================================= ===


Legacy
------

For backwards compatibility with previous versions of numpy before 1.17, the
various aliases to the global `RandomState` methods are left alone and do not
use the new `Generator` API.

==================== =========================================================
Utility functions
-------------------- ---------------------------------------------------------
random               Uniformly distributed floats over ``[0, 1)``
bytes                Uniformly distributed random bytes.
permutation          Randomly permute a sequence / generate a random sequence.
shuffle              Randomly permute a sequence in place.
choice               Random sample from 1-D array.
==================== =========================================================

==================== =========================================================
Compatibility
functions - removed
in the new API
-------------------- ---------------------------------------------------------
rand                 Uniformly distributed values.
randn                Normally distributed values.
ranf                 Uniformly distributed floating point numbers.
random_integers      Uniformly distributed integers in a given range.
                     (deprecated, use ``integers(..., closed=True)`` instead)
random_sample        Alias for `random_sample`
randint              Uniformly distributed integers in a given range
seed                 Seed the legacy random number generator.
==================== =========================================================

==================== =========================================================
Univariate
distributions
-------------------- ---------------------------------------------------------
beta                 Beta distribution over ``[0, 1]``.
binomial             Binomial distribution.
chisquare            :math:`\\chi^2` distribution.
exponential          Exponential distribution.
f                    F (Fisher-Snedecor) distribution.
gamma                Gamma distribution.
geometric            Geometric distribution.
gumbel               Gumbel distribution.
hypergeometric       Hypergeometric distribution.
laplace              Laplace distribution.
logistic             Logistic distribution.
lognormal            Log-normal distribution.
logseries            Logarithmic series distribution.
negative_binomial    Negative binomial distribution.
noncentral_chisquare Non-central chi-square distribution.
noncentral_f         Non-central F distribution.
normal               Normal / Gaussian distribution.
pareto               Pareto distribution.
poisson              Poisson distribution.
power                Power distribution.
rayleigh             Rayleigh distribution.
triangular           Triangular distribution.
uniform              Uniform distribution.
vonmises             Von Mises circular distribution.
wald                 Wald (inverse Gaussian) distribution.
weibull              Weibull distribution.
zipf                 Zipf's distribution over ranked data.
==================== =========================================================

==================== ==========================================================
Multivariate
distributions
-------------------- ----------------------------------------------------------
dirichlet            Multivariate generalization of Beta distribution.
multinomial          Multivariate generalization of the binomial distribution.
multivariate_normal  Multivariate generalization of the normal distribution.
==================== ==========================================================

==================== =========================================================
Standard
distributions
-------------------- ---------------------------------------------------------
standard_cauchy      Standard Cauchy-Lorentz distribution.
standard_exponential Standard exponential distribution.
standard_gamma       Standard Gamma distribution.
standard_normal      Standard normal distribution.
standard_t           Standard Student's t-distribution.
==================== =========================================================

==================== =========================================================
Internal functions
-------------------- ---------------------------------------------------------
get_state            Get tuple representing internal state of generator.
set_state            Set state of generator.
==================== =========================================================


"""
__all__ = [
    'beta',
    'binomial',
    'bytes',
    'chisquare',
    'choice',
    'dirichlet',
    'exponential',
    'f',
    'gamma',
    'geometric',
    'get_state',
    'gumbel',
    'hypergeometric',
    'laplace',
    'logistic',
    'lognormal',
    'logseries',
    'multinomial',
    'multivariate_normal',
    'negative_binomial',
    'noncentral_chisquare',
    'noncentral_f',
    'normal',
    'pareto',
    'permutation',
    'poisson',
    'power',
    'rand',
    'randint',
    'randn',
    'random',
    'random_integers',
    'random_sample',
    'ranf',
    'rayleigh',
    'sample',
    'seed',
    'set_state',
    'shuffle',
    'standard_cauchy',
    'standard_exponential',
    'standard_gamma',
    'standard_normal',
    'standard_t',
    'triangular',
    'uniform',
    'vonmises',
    'wald',
    'weibull',
    'zipf',
]

# add these for module-freeze analysis (like PyInstaller)
from . import _pickle
from . import _common
from . import _bounded_integers

from ._generator import Generator, default_rng
from .bit_generator import SeedSequence, BitGenerator
from ._mt19937 import MT19937
from ._pcg64 import PCG64, PCG64DXSM
from ._philox import Philox
from ._sfc64 import SFC64
from .mtrand import *

__all__ += ['Generator', 'RandomState', 'SeedSequence', 'MT19937',
            'Philox', 'PCG64', 'PCG64DXSM', 'SFC64', 'default_rng',
            'BitGenerator']


def __RandomState_ctor():
    """Return a RandomState instance.

    This function exists solely to assist (un)pickling.

    Note that the state of the RandomState returned here is irrelevant, as this
    function's entire purpose is to return a newly allocated RandomState whose
    state pickle can set.  Consequently the RandomState returned by this function
    is a freshly allocated copy with a seed=0.

    See https://github.com/numpy/numpy/issues/4763 for a detailed discussion

    """
    return RandomState(seed=0)


from numpy._pytesttester import PytestTester
test = PytestTester(__name__)
del PytestTester
```
