## Supplementary software v0.2.1 for "Virtual control arms for paediatric myopia trials: external validation of axial-elongation models": __init__.pyi

```
from ._generator import Generator
from ._generator import default_rng
from ._mt19937 import MT19937
from ._pcg64 import PCG64, PCG64DXSM
from ._philox import Philox
from ._sfc64 import SFC64
from .bit_generator import BitGenerator
from .bit_generator import SeedSequence
from .mtrand import (
    RandomState,
    beta,
    binomial,
    bytes,
    chisquare,
    choice,
    dirichlet,
    exponential,
    f,
    gamma,
    geometric,
    get_bit_generator,  # noqa: F401
    get_state,
    gumbel,
    hypergeometric,
    laplace,
    logistic,
    lognormal,
    logseries,
    multinomial,
    multivariate_normal,
    negative_binomial,
    noncentral_chisquare,
    noncentral_f,
    normal,
    pareto,
    permutation,
    poisson,
    power,
    rand,
    randint,
    randn,
    random,
    random_integers,
    random_sample,
    ranf,
    rayleigh,
    sample,
    seed,
    set_bit_generator,  # noqa: F401
    set_state,
    shuffle,
    standard_cauchy,
    standard_exponential,
    standard_gamma,
    standard_normal,
    standard_t,
    triangular,
    uniform,
    vonmises,
    wald,
    weibull,
    zipf,
)

__all__ = [
    "beta",
    "binomial",
    "bytes",
    "chisquare",
    "choice",
    "dirichlet",
    "exponential",
    "f",
    "gamma",
    "geometric",
    "get_state",
    "gumbel",
    "hypergeometric",
    "laplace",
    "logistic",
    "lognormal",
    "logseries",
    "multinomial",
    "multivariate_normal",
    "negative_binomial",
    "noncentral_chisquare",
    "noncentral_f",
    "normal",
    "pareto",
    "permutation",
    "poisson",
    "power",
    "rand",
    "randint",
    "randn",
    "random",
    "random_integers",
    "random_sample",
    "ranf",
    "rayleigh",
    "sample",
    "seed",
    "set_state",
    "shuffle",
    "standard_cauchy",
    "standard_exponential",
    "standard_gamma",
    "standard_normal",
    "standard_t",
    "triangular",
    "uniform",
    "vonmises",
    "wald",
    "weibull",
    "zipf",
    "Generator",
    "RandomState",
    "SeedSequence",
    "MT19937",
    "Philox",
    "PCG64",
    "PCG64DXSM",
    "SFC64",
    "default_rng",
    "BitGenerator",
]
```
