## Supplementary software v0.2.1 for "Virtual control arms for paediatric myopia trials: external validation of axial-elongation models": _bounded_integers.pxd

```
from libc.stdint cimport (uint8_t, uint16_t, uint32_t, uint64_t,
                          int8_t, int16_t, int32_t, int64_t, intptr_t)
import numpy as np
cimport numpy as np
ctypedef np.npy_bool bool_t

from numpy.random cimport bitgen_t

cdef inline uint64_t _gen_mask(uint64_t max_val) noexcept nogil:
    """Mask generator for use in bounded random numbers"""
    # Smallest bit mask >= max
    cdef uint64_t mask = max_val
    mask |= mask >> 1
    mask |= mask >> 2
    mask |= mask >> 4
    mask |= mask >> 8
    mask |= mask >> 16
    mask |= mask >> 32
    return mask

cdef object _rand_uint64(object low, object high, object size, bint use_masked, bint closed, bitgen_t *state, object lock)
cdef object _rand_uint32(object low, object high, object size, bint use_masked, bint closed, bitgen_t *state, object lock)
cdef object _rand_uint16(object low, object high, object size, bint use_masked, bint closed, bitgen_t *state, object lock)
cdef object _rand_uint8(object low, object high, object size, bint use_masked, bint closed, bitgen_t *state, object lock)
cdef object _rand_bool(object low, object high, object size, bint use_masked, bint closed, bitgen_t *state, object lock)
cdef object _rand_int64(object low, object high, object size, bint use_masked, bint closed, bitgen_t *state, object lock)
cdef object _rand_int32(object low, object high, object size, bint use_masked, bint closed, bitgen_t *state, object lock)
cdef object _rand_int16(object low, object high, object size, bint use_masked, bint closed, bitgen_t *state, object lock)
cdef object _rand_int8(object low, object high, object size, bint use_masked, bint closed, bitgen_t *state, object lock)
```
