## Supplementary software v0.2.1 for "Virtual control arms for paediatric myopia trials: external validation of axial-elongation models": _common.pxd

```
#cython: language_level=3

from libc.stdint cimport uint32_t, uint64_t, int32_t, int64_t

import numpy as np
cimport numpy as np

from numpy.random cimport bitgen_t

cdef double POISSON_LAM_MAX
cdef double LEGACY_POISSON_LAM_MAX
cdef uint64_t MAXSIZE

cdef enum ConstraintType:
    CONS_NONE
    CONS_NON_NEGATIVE
    CONS_POSITIVE
    CONS_POSITIVE_NOT_NAN
    CONS_BOUNDED_0_1
    CONS_BOUNDED_GT_0_1
    CONS_BOUNDED_LT_0_1
    CONS_GT_1
    CONS_GTE_1
    CONS_POISSON
    LEGACY_CONS_POISSON
    LEGACY_CONS_NON_NEGATIVE_INBOUNDS_LONG

ctypedef ConstraintType constraint_type

cdef object benchmark(bitgen_t *bitgen, object lock, Py_ssize_t cnt, object method)
cdef object random_raw(bitgen_t *bitgen, object lock, object size, object output)
cdef object prepare_cffi(bitgen_t *bitgen)
cdef object prepare_ctypes(bitgen_t *bitgen)
cdef int check_constraint(double val, object name, constraint_type cons) except -1
cdef int check_array_constraint(np.ndarray val, object name, constraint_type cons) except -1

cdef extern from "include/aligned_malloc.h":
    cdef void *PyArray_realloc_aligned(void *p, size_t n)
    cdef void *PyArray_malloc_aligned(size_t n)
    cdef void *PyArray_calloc_aligned(size_t n, size_t s)
    cdef void PyArray_free_aligned(void *p)

ctypedef void (*random_double_fill)(bitgen_t *state, np.npy_intp count, double* out)  noexcept nogil
ctypedef double (*random_double_0)(void *state)  noexcept nogil
ctypedef double (*random_double_1)(void *state, double a)  noexcept nogil
ctypedef double (*random_double_2)(void *state, double a, double b)  noexcept nogil
ctypedef double (*random_double_3)(void *state, double a, double b, double c)  noexcept nogil

ctypedef void (*random_float_fill)(bitgen_t *state, np.npy_intp count, float* out)  noexcept nogil
ctypedef float (*random_float_0)(bitgen_t *state)  noexcept nogil
ctypedef float (*random_float_1)(bitgen_t *state, float a)  noexcept nogil

ctypedef int64_t (*random_uint_0)(void *state)  noexcept nogil
ctypedef int64_t (*random_uint_d)(void *state, double a)  noexcept nogil
ctypedef int64_t (*random_uint_dd)(void *state, double a, double b)  noexcept nogil
ctypedef int64_t (*random_uint_di)(void *state, double a, uint64_t b)  noexcept nogil
ctypedef int64_t (*random_uint_i)(void *state, int64_t a)  noexcept nogil
ctypedef int64_t (*random_uint_iii)(void *state, int64_t a, int64_t b, int64_t c)  noexcept nogil

ctypedef uint32_t (*random_uint_0_32)(bitgen_t *state)  noexcept nogil
ctypedef uint32_t (*random_uint_1_i_32)(bitgen_t *state, uint32_t a)  noexcept nogil

ctypedef int32_t (*random_int_2_i_32)(bitgen_t *state, int32_t a, int32_t b)  noexcept nogil
ctypedef int64_t (*random_int_2_i)(bitgen_t *state, int64_t a, int64_t b)  noexcept nogil

cdef double kahan_sum(double *darr, np.npy_intp n) noexcept

cdef inline double uint64_to_double(uint64_t rnd) noexcept nogil:
    return (rnd >> 11) * (1.0 / 9007199254740992.0)

cdef object double_fill(void *func, bitgen_t *state, object size, object lock, object out)

cdef object float_fill(void *func, bitgen_t *state, object size, object lock, object out)

cdef object float_fill_from_double(void *func, bitgen_t *state, object size, object lock, object out)

cdef object wrap_int(object val, object bits)

cdef np.ndarray int_to_array(object value, object name, object bits, object uint_size)

cdef validate_output_shape(iter_shape, np.ndarray output)

cdef object cont(void *func, void *state, object size, object lock, int narg,
                 object a, object a_name, constraint_type a_constraint,
                 object b, object b_name, constraint_type b_constraint,
                 object c, object c_name, constraint_type c_constraint,
                 object out)

cdef object disc(void *func, void *state, object size, object lock,
                 int narg_double, int narg_int64,
                 object a, object a_name, constraint_type a_constraint,
                 object b, object b_name, constraint_type b_constraint,
                 object c, object c_name, constraint_type c_constraint)

cdef object cont_f(void *func, bitgen_t *state, object size, object lock,
                   object a, object a_name, constraint_type a_constraint,
                   object out)

cdef object cont_broadcast_3(void *func, void *state, object size, object lock,
                             np.ndarray a_arr, object a_name, constraint_type a_constraint,
                             np.ndarray b_arr, object b_name, constraint_type b_constraint,
                             np.ndarray c_arr, object c_name, constraint_type c_constraint)

cdef object discrete_broadcast_iii(void *func, void *state, object size, object lock,
                                   np.ndarray a_arr, object a_name, constraint_type a_constraint,
                                   np.ndarray b_arr, object b_name, constraint_type b_constraint,
                                   np.ndarray c_arr, object c_name, constraint_type c_constraint)
```
