## Supplementary software v0.2.1 for "Virtual control arms for paediatric myopia trials: external validation of axial-elongation models": extending.py

```
"""
Use cffi to access any of the underlying C functions from distributions.h
"""
import os
import numpy as np
import cffi
from .parse import parse_distributions_h
ffi = cffi.FFI()

inc_dir = os.path.join(np.get_include(), 'numpy')

# Basic numpy types
ffi.cdef('''
    typedef intptr_t npy_intp;
    typedef unsigned char npy_bool;

''')

parse_distributions_h(ffi, inc_dir)

lib = ffi.dlopen(np.random._generator.__file__)

# Compare the distributions.h random_standard_normal_fill to
# Generator.standard_random
bit_gen = np.random.PCG64()
rng = np.random.Generator(bit_gen)
state = bit_gen.state

interface = rng.bit_generator.cffi
n = 100
vals_cffi = ffi.new('double[%d]' % n)
lib.random_standard_normal_fill(interface.bit_generator, n, vals_cffi)

# reset the state
bit_gen.state = state

vals = rng.standard_normal(n)

for i in range(n):
    assert vals[i] == vals_cffi[i]
```
