## Supplementary software v0.2.1 for "Virtual control arms for paediatric myopia trials: external validation of axial-elongation models": parse.py

```
import os


def parse_distributions_h(ffi, inc_dir):
    """
    Parse distributions.h located in inc_dir for CFFI, filling in the ffi.cdef

    Read the function declarations without the "#define ..." macros that will
    be filled in when loading the library.
    """

    with open(os.path.join(inc_dir, 'random', 'bitgen.h')) as fid:
        s = []
        for line in fid:
            # massage the include file
            if line.strip().startswith('#'):
                continue
            s.append(line)
        ffi.cdef('\n'.join(s))

    with open(os.path.join(inc_dir, 'random', 'distributions.h')) as fid:
        s = []
        in_skip = 0
        ignoring = False
        for line in fid:
            # check for and remove extern "C" guards
            if ignoring:
                if line.strip().startswith('#endif'):
                    ignoring = False
                continue
            if line.strip().startswith('#ifdef __cplusplus'):
                ignoring = True

            # massage the include file
            if line.strip().startswith('#'):
                continue

            # skip any inlined function definition
            # which starts with 'static inline xxx(...) {'
            # and ends with a closing '}'
            if line.strip().startswith('static inline'):
                in_skip += line.count('{')
                continue
            elif in_skip > 0:
                in_skip += line.count('{')
                in_skip -= line.count('}')
                continue

            # replace defines with their value or remove them
            line = line.replace('DECLDIR', '')
            line = line.replace('RAND_INT_TYPE', 'int64_t')
            s.append(line)
        ffi.cdef('\n'.join(s))
```
