## Supplementary software v0.2.1 for "Virtual control arms for paediatric myopia trials: external validation of axial-elongation models": extending.pyx

```
#cython: language_level=3

from libc.stdint cimport uint32_t
from cpython.pycapsule cimport PyCapsule_IsValid, PyCapsule_GetPointer

import numpy as np
cimport numpy as np
cimport cython

from numpy.random cimport bitgen_t
from numpy.random import PCG64

np.import_array()


@cython.boundscheck(False)
@cython.wraparound(False)
def uniform_mean(Py_ssize_t n):
    cdef Py_ssize_t i
    cdef bitgen_t *rng
    cdef const char *capsule_name = "BitGenerator"
    cdef double[::1] random_values
    cdef np.ndarray randoms

    x = PCG64()
    capsule = x.capsule
    if not PyCapsule_IsValid(capsule, capsule_name):
        raise ValueError("Invalid pointer to anon_func_state")
    rng = <bitgen_t *> PyCapsule_GetPointer(capsule, capsule_name)
    random_values = np.empty(n)
    # Best practice is to acquire the lock whenever generating random values.
    # This prevents other threads from modifying the state. Acquiring the lock
    # is only necessary if the GIL is also released, as in this example.
    with x.lock, nogil:
        for i in range(n):
            random_values[i] = rng.next_double(rng.state)
    randoms = np.asarray(random_values)
    return randoms.mean()


# This function is declared nogil so it can be used without the GIL below
cdef uint32_t bounded_uint(uint32_t lb, uint32_t ub, bitgen_t *rng) nogil:
    cdef uint32_t mask, delta, val
    mask = delta = ub - lb
    mask |= mask >> 1
    mask |= mask >> 2
    mask |= mask >> 4
    mask |= mask >> 8
    mask |= mask >> 16

    val = rng.next_uint32(rng.state) & mask
    while val > delta:
        val = rng.next_uint32(rng.state) & mask

    return lb + val


@cython.boundscheck(False)
@cython.wraparound(False)
def bounded_uints(uint32_t lb, uint32_t ub, Py_ssize_t n):
    cdef Py_ssize_t i
    cdef bitgen_t *rng
    cdef uint32_t[::1] out
    cdef const char *capsule_name = "BitGenerator"

    x = PCG64()
    out = np.empty(n, dtype=np.uint32)
    capsule = x.capsule

    if not PyCapsule_IsValid(capsule, capsule_name):
        raise ValueError("Invalid pointer to anon_func_state")
    rng = <bitgen_t *>PyCapsule_GetPointer(capsule, capsule_name)

    with x.lock, nogil:
        for i in range(n):
            out[i] = bounded_uint(lb, ub, rng)
    return np.asarray(out)
```
