## Supplementary software v0.2.1 for "Virtual control arms for paediatric myopia trials: external validation of axial-elongation models": extending_distributions.pyx

```
#cython: language_level=3
"""
This file shows how the to use a BitGenerator to create a distribution.
"""
import numpy as np
cimport numpy as np
cimport cython
from cpython.pycapsule cimport PyCapsule_IsValid, PyCapsule_GetPointer
from libc.stdint cimport uint16_t, uint64_t
from numpy.random cimport bitgen_t
from numpy.random import PCG64
from numpy.random.c_distributions cimport (
      random_standard_uniform_fill, random_standard_uniform_fill_f)


@cython.boundscheck(False)
@cython.wraparound(False)
def uniforms(Py_ssize_t n):
    """
    Create an array of `n` uniformly distributed doubles.
    A 'real' distribution would want to process the values into
    some non-uniform distribution
    """
    cdef Py_ssize_t i
    cdef bitgen_t *rng
    cdef const char *capsule_name = "BitGenerator"
    cdef double[::1] random_values

    x = PCG64()
    capsule = x.capsule
    # Optional check that the capsule if from a BitGenerator
    if not PyCapsule_IsValid(capsule, capsule_name):
        raise ValueError("Invalid pointer to anon_func_state")
    # Cast the pointer
    rng = <bitgen_t *> PyCapsule_GetPointer(capsule, capsule_name)
    random_values = np.empty(n, dtype='float64')
    with x.lock, nogil:
        for i in range(n):
            # Call the function
            random_values[i] = rng.next_double(rng.state)
    randoms = np.asarray(random_values)

    return randoms

# cython example 2
@cython.boundscheck(False)
@cython.wraparound(False)
def uint10_uniforms(Py_ssize_t n):
    """Uniform 10 bit integers stored as 16-bit unsigned integers"""
    cdef Py_ssize_t i
    cdef bitgen_t *rng
    cdef const char *capsule_name = "BitGenerator"
    cdef uint16_t[::1] random_values
    cdef int bits_remaining
    cdef int width = 10
    cdef uint64_t buff, mask = 0x3FF

    x = PCG64()
    capsule = x.capsule
    if not PyCapsule_IsValid(capsule, capsule_name):
        raise ValueError("Invalid pointer to anon_func_state")
    rng = <bitgen_t *> PyCapsule_GetPointer(capsule, capsule_name)
    random_values = np.empty(n, dtype='uint16')
    # Best practice is to release GIL and acquire the lock
    bits_remaining = 0
    with x.lock, nogil:
        for i in range(n):
            if bits_remaining < width:
                buff = rng.next_uint64(rng.state)
            random_values[i] = buff & mask
            buff >>= width

    randoms = np.asarray(random_values)
    return randoms

# cython example 3
def uniforms_ex(bit_generator, Py_ssize_t n, dtype=np.float64):
    """
    Create an array of `n` uniformly distributed doubles via a "fill" function.

    A 'real' distribution would want to process the values into
    some non-uniform distribution

    Parameters
    ----------
    bit_generator: BitGenerator instance
    n: int
        Output vector length
    dtype: {str, dtype}, optional
        Desired dtype, either 'd' (or 'float64') or 'f' (or 'float32'). The
        default dtype value is 'd'
    """
    cdef Py_ssize_t i
    cdef bitgen_t *rng
    cdef const char *capsule_name = "BitGenerator"
    cdef np.ndarray randoms

    capsule = bit_generator.capsule
    # Optional check that the capsule if from a BitGenerator
    if not PyCapsule_IsValid(capsule, capsule_name):
        raise ValueError("Invalid pointer to anon_func_state")
    # Cast the pointer
    rng = <bitgen_t *> PyCapsule_GetPointer(capsule, capsule_name)

    _dtype = np.dtype(dtype)
    randoms = np.empty(n, dtype=_dtype)
    if _dtype == np.float32:
        with bit_generator.lock:
            random_standard_uniform_fill_f(rng, n, <float*>np.PyArray_DATA(randoms))
    elif _dtype == np.float64:
        with bit_generator.lock:
            random_standard_uniform_fill(rng, n, <double*>np.PyArray_DATA(randoms))
    else:
        raise TypeError('Unsupported dtype %r for random' % _dtype)
    return randoms
```
