## Supplementary software v0.2.1 for "Virtual control arms for paediatric myopia trials: external validation of axial-elongation models": meson.build

```
project('random-build-examples', 'c', 'cpp', 'cython')

py_mod = import('python')
py3 = py_mod.find_installation(pure: false)

cc = meson.get_compiler('c')
cy = meson.get_compiler('cython')

# Keep synced with pyproject.toml
if not cy.version().version_compare('>=3.0.6')
  error('tests requires Cython >= 3.0.6')
endif

base_cython_args = []
if cy.version().version_compare('>=3.1.0')
  base_cython_args += ['-Xfreethreading_compatible=True']
endif

_numpy_abs = run_command(py3, ['-c',
               'import os; os.chdir(".."); import numpy; print(os.path.abspath(numpy.get_include() + "../../.."))'],
                         check: true).stdout().strip()

npymath_path = _numpy_abs / '_core' / 'lib'
npy_include_path = _numpy_abs / '_core' / 'include'
npyrandom_path = _numpy_abs / 'random' / 'lib'
npymath_lib = cc.find_library('npymath', dirs: npymath_path)
npyrandom_lib = cc.find_library('npyrandom', dirs: npyrandom_path)

py3.extension_module(
    'extending_distributions',
    'extending_distributions.pyx',
    install: false,
    include_directories: [npy_include_path],
    dependencies: [npyrandom_lib, npymath_lib],
    cython_args: base_cython_args,
)
py3.extension_module(
    'extending',
    'extending.pyx',
    install: false,
    include_directories: [npy_include_path],
    dependencies: [npyrandom_lib, npymath_lib],
    cython_args: base_cython_args,
)
py3.extension_module(
    'extending_cpp',
    'extending_distributions.pyx',
    install: false,
    override_options : ['cython_language=cpp'],
    cython_args: base_cython_args + ['--module-name', 'extending_cpp'],
    include_directories: [npy_include_path],
    dependencies: [npyrandom_lib, npymath_lib],
)
```
