## Supplementary software v0.2.1 for "Virtual control arms for paediatric myopia trials: external validation of axial-elongation models": extending.py

```
import numpy as np
import numba as nb

from numpy.random import PCG64
from timeit import timeit

bit_gen = PCG64()
next_d = bit_gen.cffi.next_double
state_addr = bit_gen.cffi.state_address

def normals(n, state):
    out = np.empty(n)
    for i in range((n + 1) // 2):
        x1 = 2.0 * next_d(state) - 1.0
        x2 = 2.0 * next_d(state) - 1.0
        r2 = x1 * x1 + x2 * x2
        while r2 >= 1.0 or r2 == 0.0:
            x1 = 2.0 * next_d(state) - 1.0
            x2 = 2.0 * next_d(state) - 1.0
            r2 = x1 * x1 + x2 * x2
        f = np.sqrt(-2.0 * np.log(r2) / r2)
        out[2 * i] = f * x1
        if 2 * i + 1 < n:
            out[2 * i + 1] = f * x2
    return out

# Compile using Numba
normalsj = nb.jit(normals, nopython=True)
# Must use state address not state with numba
n = 10000

def numbacall():
    return normalsj(n, state_addr)

rg = np.random.Generator(PCG64())

def numpycall():
    return rg.normal(size=n)

# Check that the functions work
r1 = numbacall()
r2 = numpycall()
assert r1.shape == (n,)
assert r1.shape == r2.shape

t1 = timeit(numbacall, number=1000)
print(f'{t1:.2f} secs for {n} PCG64 (Numba/PCG64) gaussian randoms')
t2 = timeit(numpycall, number=1000)
print(f'{t2:.2f} secs for {n} PCG64 (NumPy/PCG64) gaussian randoms')

# example 2

next_u32 = bit_gen.ctypes.next_uint32
ctypes_state = bit_gen.ctypes.state

@nb.jit(nopython=True)
def bounded_uint(lb, ub, state):
    mask = delta = ub - lb
    mask |= mask >> 1
    mask |= mask >> 2
    mask |= mask >> 4
    mask |= mask >> 8
    mask |= mask >> 16

    val = next_u32(state) & mask
    while val > delta:
        val = next_u32(state) & mask

    return lb + val


print(bounded_uint(323, 2394691, ctypes_state.value))


@nb.jit(nopython=True)
def bounded_uints(lb, ub, n, state):
    out = np.empty(n, dtype=np.uint32)
    for i in range(n):
        out[i] = bounded_uint(lb, ub, state)


bounded_uints(323, 2394691, 10000000, ctypes_state.value)
```
