## Supplementary software v0.2.1 for "Virtual control arms for paediatric myopia trials: external validation of axial-elongation models": extending_distributions.py

```
r"""
Building the required library in this example requires a source distribution
of NumPy or clone of the NumPy git repository since distributions.c is not
included in binary distributions.

On *nix, execute in numpy/random/src/distributions

export ${PYTHON_VERSION}=3.8 # Python version
export PYTHON_INCLUDE=#path to Python's include folder, usually \
    ${PYTHON_HOME}/include/python${PYTHON_VERSION}m
export NUMPY_INCLUDE=#path to numpy's include folder, usually \
    ${PYTHON_HOME}/lib/python${PYTHON_VERSION}/site-packages/numpy/_core/include
gcc -shared -o libdistributions.so -fPIC distributions.c \
    -I${NUMPY_INCLUDE} -I${PYTHON_INCLUDE}
mv libdistributions.so ../../_examples/numba/

On Windows

rem PYTHON_HOME and PYTHON_VERSION are setup dependent, this is an example
set PYTHON_HOME=c:\Anaconda
set PYTHON_VERSION=38
cl.exe /LD .\distributions.c -DDLL_EXPORT \
    -I%PYTHON_HOME%\lib\site-packages\numpy\_core\include \
    -I%PYTHON_HOME%\include %PYTHON_HOME%\libs\python%PYTHON_VERSION%.lib
move distributions.dll ../../_examples/numba/
"""
import os

import numba as nb
import numpy as np
from cffi import FFI

from numpy.random import PCG64

ffi = FFI()
if os.path.exists('./distributions.dll'):
    lib = ffi.dlopen('./distributions.dll')
elif os.path.exists('./libdistributions.so'):
    lib = ffi.dlopen('./libdistributions.so')
else:
    raise RuntimeError('Required DLL/so file was not found.')

ffi.cdef("""
double random_standard_normal(void *bitgen_state);
""")
x = PCG64()
xffi = x.cffi
bit_generator = xffi.bit_generator

random_standard_normal = lib.random_standard_normal


def normals(n, bit_generator):
    out = np.empty(n)
    for i in range(n):
        out[i] = random_standard_normal(bit_generator)
    return out


normalsj = nb.jit(normals, nopython=True)

# Numba requires a memory address for void *
# Can also get address from x.ctypes.bit_generator.value
bit_generator_address = int(ffi.cast('uintptr_t', bit_generator))

norm = normalsj(1000, bit_generator_address)
print(norm[:12])
```
