## Supplementary software v0.2.1 for "Virtual control arms for paediatric myopia trials: external validation of axial-elongation models": _generator.pyi

```
from collections.abc import Callable
from typing import Any, Literal, TypeAlias, TypeVar, overload

import numpy as np
from numpy import dtype, float32, float64, int64
from numpy._typing import (
    ArrayLike,
    DTypeLike,
    NDArray,
    _ArrayLikeFloat_co,
    _ArrayLikeInt_co,
    _BoolCodes,
    _DoubleCodes,
    _DTypeLike,
    _DTypeLikeBool,
    _Float32Codes,
    _Float64Codes,
    _FloatLike_co,
    _Int8Codes,
    _Int16Codes,
    _Int32Codes,
    _Int64Codes,
    _IntPCodes,
    _ShapeLike,
    _SingleCodes,
    _SupportsDType,
    _UInt8Codes,
    _UInt16Codes,
    _UInt32Codes,
    _UInt64Codes,
    _UIntPCodes,
)
from numpy.random import BitGenerator, RandomState, SeedSequence

_IntegerT = TypeVar("_IntegerT", bound=np.integer)

_DTypeLikeFloat32: TypeAlias = (
    dtype[float32]
    | _SupportsDType[dtype[float32]]
    | type[float32]
    | _Float32Codes
    | _SingleCodes
)

_DTypeLikeFloat64: TypeAlias = (
    dtype[float64]
    | _SupportsDType[dtype[float64]]
    | type[float]
    | type[float64]
    | _Float64Codes
    | _DoubleCodes
)

class Generator:
    def __init__(self, bit_generator: BitGenerator) -> None: ...
    def __repr__(self) -> str: ...
    def __str__(self) -> str: ...
    def __getstate__(self) -> None: ...
    def __setstate__(self, state: dict[str, Any] | None) -> None: ...
    def __reduce__(self) -> tuple[
        Callable[[BitGenerator], Generator],
        tuple[BitGenerator],
        None]: ...
    @property
    def bit_generator(self) -> BitGenerator: ...
    def spawn(self, n_children: int) -> list[Generator]: ...
    def bytes(self, length: int) -> bytes: ...
    @overload
    def standard_normal(  # type: ignore[misc]
        self,
        size: None = ...,
        dtype: _DTypeLikeFloat32 | _DTypeLikeFloat64 = ...,
        out: None = ...,
    ) -> float: ...
    @overload
    def standard_normal(  # type: ignore[misc]
        self,
        size: _ShapeLike = ...,
    ) -> NDArray[float64]: ...
    @overload
    def standard_normal(  # type: ignore[misc]
        self,
        *,
        out: NDArray[float64] = ...,
    ) -> NDArray[float64]: ...
    @overload
    def standard_normal(  # type: ignore[misc]
        self,
        size: _ShapeLike = ...,
        dtype: _DTypeLikeFloat32 = ...,
        out: None | NDArray[float32] = ...,
    ) -> NDArray[float32]: ...
    @overload
    def standard_normal(  # type: ignore[misc]
        self,
        size: _ShapeLike = ...,
        dtype: _DTypeLikeFloat64 = ...,
        out: None | NDArray[float64] = ...,
    ) -> NDArray[float64]: ...
    @overload
    def permutation(self, x: int, axis: int = ...) -> NDArray[int64]: ...
    @overload
    def permutation(self, x: ArrayLike, axis: int = ...) -> NDArray[Any]: ...
    @overload
    def standard_exponential(  # type: ignore[misc]
        self,
        size: None = ...,
        dtype: _DTypeLikeFloat32 | _DTypeLikeFloat64 = ...,
        method: Literal["zig", "inv"] = ...,
        out: None = ...,
    ) -> float: ...
    @overload
    def standard_exponential(
        self,
        size: _ShapeLike = ...,
    ) -> NDArray[float64]: ...
    @overload
    def standard_exponential(
        self,
        *,
        out: NDArray[float64] = ...,
    ) -> NDArray[float64]: ...
    @overload
    def standard_exponential(
        self,
        size: _ShapeLike = ...,
        *,
        method: Literal["zig", "inv"] = ...,
        out: None | NDArray[float64] = ...,
    ) -> NDArray[float64]: ...
    @overload
    def standard_exponential(
        self,
        size: _ShapeLike = ...,
        dtype: _DTypeLikeFloat32 = ...,
        method: Literal["zig", "inv"] = ...,
        out: None | NDArray[float32] = ...,
    ) -> NDArray[float32]: ...
    @overload
    def standard_exponential(
        self,
        size: _ShapeLike = ...,
        dtype: _DTypeLikeFloat64 = ...,
        method: Literal["zig", "inv"] = ...,
        out: None | NDArray[float64] = ...,
    ) -> NDArray[float64]: ...
    @overload
    def random(  # type: ignore[misc]
        self,
        size: None = ...,
        dtype: _DTypeLikeFloat32 | _DTypeLikeFloat64 = ...,
        out: None = ...,
    ) -> float: ...
    @overload
    def random(
        self,
        *,
        out: NDArray[float64] = ...,
    ) -> NDArray[float64]: ...
    @overload
    def random(
        self,
        size: _ShapeLike = ...,
        *,
        out: None | NDArray[float64] = ...,
    ) -> NDArray[float64]: ...
    @overload
    def random(
        self,
        size: _ShapeLike = ...,
        dtype: _DTypeLikeFloat32 = ...,
        out: None | NDArray[float32] = ...,
    ) -> NDArray[float32]: ...
    @overload
    def random(
        self,
        size: _ShapeLike = ...,
        dtype: _DTypeLikeFloat64 = ...,
        out: None | NDArray[float64] = ...,
    ) -> NDArray[float64]: ...
    @overload
    def beta(
        self,
        a: _FloatLike_co,
        b: _FloatLike_co,
        size: None = ...,
    ) -> float: ...  # type: ignore[misc]
    @overload
    def beta(
        self,
        a: _ArrayLikeFloat_co,
        b: _ArrayLikeFloat_co,
        size: None | _ShapeLike = ...
    ) -> NDArray[float64]: ...
    @overload
    def exponential(self, scale: _FloatLike_co = ..., size: None = ...) -> float: ...  # type: ignore[misc]
    @overload
    def exponential(self, scale: _ArrayLikeFloat_co = ..., size: None | _ShapeLike = ...) -> NDArray[float64]: ...

    #
    @overload
    def integers(
        self,
        low: int,
        high: int | None = None,
        size: None = None,
        dtype: _DTypeLike[np.int64] | _Int64Codes = ...,
        endpoint: bool = False,
    ) -> np.int64: ...
    @overload
    def integers(
        self,
        low: int,
        high: int | None = None,
        size: None = None,
        *,
        dtype: type[bool],
        endpoint: bool = False,
    ) -> bool: ...
    @overload
    def integers(
        self,
        low: int,
        high: int | None = None,
        size: None = None,
        *,
        dtype: type[int],
        endpoint: bool = False,
    ) -> int: ...
    @overload
    def integers(
        self,
        low: int,
        high: int | None = None,
        size: None = None,
        *,
        dtype: _DTypeLike[np.bool] | _BoolCodes,
        endpoint: bool = False,
    ) -> np.bool: ...
    @overload
    def integers(
        self,
        low: int,
        high: int | None = None,
        size: None = None,
        *,
        dtype: _DTypeLike[_IntegerT],
        endpoint: bool = False,
    ) -> _IntegerT: ...
    @overload
    def integers(
        self,
        low: _ArrayLikeInt_co,
        high: _ArrayLikeInt_co | None = None,
        size: _ShapeLike | None = None,
        dtype: _DTypeLike[np.int64] | _Int64Codes = ...,
        endpoint: bool = False,
    ) -> NDArray[np.int64]: ...
    @overload
    def integers(
        self,
        low: _ArrayLikeInt_co,
        high: _ArrayLikeInt_co | None = None,
        size: _ShapeLike | None = None,
        *,
        dtype: _DTypeLikeBool,
        endpoint: bool = False,
    ) -> NDArray[np.bool]: ...
    @overload
    def integers(
        self,
        low: _ArrayLikeInt_co,
        high: _ArrayLikeInt_co | None = None,
        size: _ShapeLike | None = None,
        *,
        dtype: _DTypeLike[_IntegerT],
        endpoint: bool = False,
    ) -> NDArray[_IntegerT]: ...
    @overload
    def integers(
        self,
        low: int,
        high: int | None = None,
        size: None = None,
        *,
        dtype: _Int8Codes,
        endpoint: bool = False,
    ) -> np.int8: ...
    @overload
    def integers(
        self,
        low: _ArrayLikeInt_co,
        high: _ArrayLikeInt_co | None = None,
        size: _ShapeLike | None = None,
        *,
        dtype: _Int8Codes,
        endpoint: bool = False,
    ) -> NDArray[np.int8]: ...
    @overload
    def integers(
        self,
        low: int,
        high: int | None = None,
        size: None = None,
        *,
        dtype: _UInt8Codes,
        endpoint: bool = False,
    ) -> np.uint8: ...
    @overload
    def integers(
        self,
        low: _ArrayLikeInt_co,
        high: _ArrayLikeInt_co | None = None,
        size: _ShapeLike | None = None,
        *,
        dtype: _UInt8Codes,
        endpoint: bool = False,
    ) -> NDArray[np.uint8]: ...
    @overload
    def integers(
        self,
        low: int,
        high: int | None = None,
        size: None = None,
        *,
        dtype: _Int16Codes,
        endpoint: bool = False,
    ) -> np.int16: ...
    @overload
    def integers(
        self,
        low: _ArrayLikeInt_co,
        high: _ArrayLikeInt_co | None = None,
        size: _ShapeLike | None = None,
        *,
        dtype: _Int16Codes,
        endpoint: bool = False,
    ) -> NDArray[np.int16]: ...
    @overload
    def integers(
        self,
        low: int,
        high: int | None = None,
        size: None = None,
        *,
        dtype: _UInt16Codes,
        endpoint: bool = False,
    ) -> np.uint16: ...
    @overload
    def integers(
        self,
        low: _ArrayLikeInt_co,
        high: _ArrayLikeInt_co | None = None,
        size: _ShapeLike | None = None,
        *,
        dtype: _UInt16Codes,
        endpoint: bool = False,
    ) -> NDArray[np.uint16]: ...
    @overload
    def integers(
        self,
        low: int,
        high: int | None = None,
        size: None = None,
        *,
        dtype: _Int32Codes,
        endpoint: bool = False,
    ) -> np.int32: ...
    @overload
    def integers(
        self,
        low: _ArrayLikeInt_co,
        high: _ArrayLikeInt_co | None = None,
        size: _ShapeLike | None = None,
        *,
        dtype: _Int32Codes,
        endpoint: bool = False,
    ) -> NDArray[np.int32]: ...
    @overload
    def integers(
        self,
        low: int,
        high: int | None = None,
        size: None = None,
        *,
        dtype: _UInt32Codes,
        endpoint: bool = False,
    ) -> np.uint32: ...
    @overload
    def integers(
        self,
        low: _ArrayLikeInt_co,
        high: _ArrayLikeInt_co | None = None,
        size: _ShapeLike | None = None,
        *,
        dtype: _UInt32Codes,
        endpoint: bool = False,
    ) -> NDArray[np.uint32]: ...
    @overload
    def integers(
        self,
        low: int,
        high: int | None = None,
        size: None = None,
        *,
        dtype: _UInt64Codes,
        endpoint: bool = False,
    ) -> np.uint64: ...
    @overload
    def integers(
        self,
        low: _ArrayLikeInt_co,
        high: _ArrayLikeInt_co | None = None,
        size: _ShapeLike | None = None,
        *,
        dtype: _UInt64Codes,
        endpoint: bool = False,
    ) -> NDArray[np.uint64]: ...
    @overload
    def integers(
        self,
        low: int,
        high: int | None = None,
        size: None = None,
        *,
        dtype: _IntPCodes,
        endpoint: bool = False,
    ) -> np.intp: ...
    @overload
    def integers(
        self,
        low: _ArrayLikeInt_co,
        high: _ArrayLikeInt_co | None = None,
        size: _ShapeLike | None = None,
        *,
        dtype: _IntPCodes,
        endpoint: bool = False,
    ) -> NDArray[np.intp]: ...
    @overload
    def integers(
        self,
        low: int,
        high: int | None = None,
        size: None = None,
        *,
        dtype: _UIntPCodes,
        endpoint: bool = False,
    ) -> np.uintp: ...
    @overload
    def integers(
        self,
        low: _ArrayLikeInt_co,
        high: _ArrayLikeInt_co | None = None,
        size: _ShapeLike | None = None,
        *,
        dtype: _UIntPCodes,
        endpoint: bool = False,
    ) -> NDArray[np.uintp]: ...
    @overload
    def integers(
        self,
        low: int,
        high: int | None = None,
        size: None = None,
        dtype: DTypeLike = ...,
        endpoint: bool = False,
    ) -> Any: ...
    @overload
    def integers(
        self,
        low: _ArrayLikeInt_co,
        high: _ArrayLikeInt_co | None = None,
        size: _ShapeLike | None = None,
        dtype: DTypeLike = ...,
        endpoint: bool = False,
    ) -> NDArray[Any]: ...

    # TODO: Use a TypeVar _T here to get away from Any output?
    #       Should be int->NDArray[int64], ArrayLike[_T] -> _T | NDArray[Any]
    @overload
    def choice(
        self,
        a: int,
        size: None = ...,
        replace: bool = ...,
        p: None | _ArrayLikeFloat_co = ...,
        axis: int = ...,
        shuffle: bool = ...,
    ) -> int: ...
    @overload
    def choice(
        self,
        a: int,
        size: _ShapeLike = ...,
        replace: bool = ...,
        p: None | _ArrayLikeFloat_co = ...,
        axis: int = ...,
        shuffle: bool = ...,
    ) -> NDArray[int64]: ...
    @overload
    def choice(
        self,
        a: ArrayLike,
        size: None = ...,
        replace: bool = ...,
        p: None | _ArrayLikeFloat_co = ...,
        axis: int = ...,
        shuffle: bool = ...,
    ) -> Any: ...
    @overload
    def choice(
        self,
        a: ArrayLike,
        size: _ShapeLike = ...,
        replace: bool = ...,
        p: None | _ArrayLikeFloat_co = ...,
        axis: int = ...,
        shuffle: bool = ...,
    ) -> NDArray[Any]: ...
    @overload
    def uniform(
        self,
        low: _FloatLike_co = ...,
        high: _FloatLike_co = ...,
        size: None = ...,
    ) -> float: ...  # type: ignore[misc]
    @overload
    def uniform(
        self,
        low: _ArrayLikeFloat_co = ...,
        high: _ArrayLikeFloat_co = ...,
        size: None | _ShapeLike = ...,
    ) -> NDArray[float64]: ...
    @overload
    def normal(
        self,
        loc: _FloatLike_co = ...,
        scale: _FloatLike_co = ...,
        size: None = ...,
    ) -> float: ...  # type: ignore[misc]
    @overload
    def normal(
        self,
        loc: _ArrayLikeFloat_co = ...,
        scale: _ArrayLikeFloat_co = ...,
        size: None | _ShapeLike = ...,
    ) -> NDArray[float64]: ...
    @overload
    def standard_gamma(  # type: ignore[misc]
        self,
        shape: _FloatLike_co,
        size: None = ...,
        dtype: _DTypeLikeFloat32 | _DTypeLikeFloat64 = ...,
        out: None = ...,
    ) -> float: ...
    @overload
    def standard_gamma(
        self,
        shape: _ArrayLikeFloat_co,
        size: None | _ShapeLike = ...,
    ) -> NDArray[float64]: ...
    @overload
    def standard_gamma(
        self,
        shape: _ArrayLikeFloat_co,
        *,
        out: NDArray[float64] = ...,
    ) -> NDArray[float64]: ...
    @overload
    def standard_gamma(
        self,
        shape: _ArrayLikeFloat_co,
        size: None | _ShapeLike = ...,
        dtype: _DTypeLikeFloat32 = ...,
        out: None | NDArray[float32] = ...,
    ) -> NDArray[float32]: ...
    @overload
    def standard_gamma(
        self,
        shape: _ArrayLikeFloat_co,
        size: None | _ShapeLike = ...,
        dtype: _DTypeLikeFloat64 = ...,
        out: None | NDArray[float64] = ...,
    ) -> NDArray[float64]: ...
    @overload
    def gamma(
        self, shape: _FloatLike_co, scale: _FloatLike_co = ..., size: None = ...
    ) -> float: ...  # type: ignore[misc]
    @overload
    def gamma(
        self,
        shape: _ArrayLikeFloat_co,
        scale: _ArrayLikeFloat_co = ...,
        size: None | _ShapeLike = ...,
    ) -> NDArray[float64]: ...
    @overload
    def f(
        self, dfnum: _FloatLike_co, dfden: _FloatLike_co, size: None = ...
    ) -> float: ...  # type: ignore[misc]
    @overload
    def f(
        self,
        dfnum: _ArrayLikeFloat_co,
        dfden: _ArrayLikeFloat_co,
        size: None | _ShapeLike = ...
    ) -> NDArray[float64]: ...
    @overload
    def noncentral_f(
        self,
        dfnum: _FloatLike_co,
        dfden: _FloatLike_co,
        nonc: _FloatLike_co, size: None = ...
    ) -> float: ...  # type: ignore[misc]
    @overload
    def noncentral_f(
        self,
        dfnum: _ArrayLikeFloat_co,
        dfden: _ArrayLikeFloat_co,
        nonc: _ArrayLikeFloat_co,
        size: None | _ShapeLike = ...,
    ) -> NDArray[float64]: ...
    @overload
    def chisquare(self, df: _FloatLike_co, size: None = ...) -> float: ...  # type: ignore[misc]
    @overload
    def chisquare(
        self, df: _ArrayLikeFloat_co, size: None | _ShapeLike = ...
    ) -> NDArray[float64]: ...
    @overload
    def noncentral_chisquare(
        self, df: _FloatLike_co, nonc: _FloatLike_co, size: None = ...
    ) -> float: ...  # type: ignore[misc]
    @overload
    def noncentral_chisquare(
        self,
        df: _ArrayLikeFloat_co,
        nonc: _ArrayLikeFloat_co,
        size: None | _ShapeLike = ...
    ) -> NDArray[float64]: ...
    @overload
    def standard_t(self, df: _FloatLike_co, size: None = ...) -> float: ...  # type: ignore[misc]
    @overload
    def standard_t(
        self, df: _ArrayLikeFloat_co, size: None = ...
    ) -> NDArray[float64]: ...
    @overload
    def standard_t(
        self, df: _ArrayLikeFloat_co, size: _ShapeLike = ...
    ) -> NDArray[float64]: ...
    @overload
    def vonmises(
        self, mu: _FloatLike_co, kappa: _FloatLike_co, size: None = ...
    ) -> float: ...  # type: ignore[misc]
    @overload
    def vonmises(
        self,
        mu: _ArrayLikeFloat_co,
        kappa: _ArrayLikeFloat_co,
        size: None | _ShapeLike = ...
    ) -> NDArray[float64]: ...
    @overload
    def pareto(self, a: _FloatLike_co, size: None = ...) -> float: ...  # type: ignore[misc]
    @overload
    def pareto(
        self, a: _ArrayLikeFloat_co, size: None | _ShapeLike = ...
    ) -> NDArray[float64]: ...
    @overload
    def weibull(self, a: _FloatLike_co, size: None = ...) -> float: ...  # type: ignore[misc]
    @overload
    def weibull(
        self, a: _ArrayLikeFloat_co, size: None | _ShapeLike = ...
    ) -> NDArray[float64]: ...
    @overload
    def power(self, a: _FloatLike_co, size: None = ...) -> float: ...  # type: ignore[misc]
    @overload
    def power(
        self, a: _ArrayLikeFloat_co, size: None | _ShapeLike = ...
    ) -> NDArray[float64]: ...
    @overload
    def standard_cauchy(self, size: None = ...) -> float: ...  # type: ignore[misc]
    @overload
    def standard_cauchy(self, size: _ShapeLike = ...) -> NDArray[float64]: ...
    @overload
    def laplace(
        self,
        loc: _FloatLike_co = ...,
        scale: _FloatLike_co = ...,
        size: None = ...,
    ) -> float: ...  # type: ignore[misc]
    @overload
    def laplace(
        self,
        loc: _ArrayLikeFloat_co = ...,
        scale: _ArrayLikeFloat_co = ...,
        size: None | _ShapeLike = ...,
    ) -> NDArray[float64]: ...
    @overload
    def gumbel(
        self,
        loc: _FloatLike_co = ...,
        scale: _FloatLike_co = ...,
        size: None = ...,
    ) -> float: ...  # type: ignore[misc]
    @overload
    def gumbel(
        self,
        loc: _ArrayLikeFloat_co = ...,
        scale: _ArrayLikeFloat_co = ...,
        size: None | _ShapeLike = ...,
    ) -> NDArray[float64]: ...
    @overload
    def logistic(
        self,
        loc: _FloatLike_co = ...,
        scale: _FloatLike_co = ...,
        size: None = ...,
    ) -> float: ...  # type: ignore[misc]
    @overload
    def logistic(
        self,
        loc: _ArrayLikeFloat_co = ...,
        scale: _ArrayLikeFloat_co = ...,
        size: None | _ShapeLike = ...,
    ) -> NDArray[float64]: ...
    @overload
    def lognormal(
        self,
        mean: _FloatLike_co = ...,
        sigma: _FloatLike_co = ...,
        size: None = ...,
    ) -> float: ...  # type: ignore[misc]
    @overload
    def lognormal(
        self,
        mean: _ArrayLikeFloat_co = ...,
        sigma: _ArrayLikeFloat_co = ...,
        size: None | _ShapeLike = ...,
    ) -> NDArray[float64]: ...
    @overload
    def rayleigh(self, scale: _FloatLike_co = ..., size: None = ...) -> float: ...  # type: ignore[misc]
    @overload
    def rayleigh(
        self, scale: _ArrayLikeFloat_co = ..., size: None | _ShapeLike = ...
    ) -> NDArray[float64]: ...
    @overload
    def wald(
        self, mean: _FloatLike_co, scale: _FloatLike_co, size: None = ...
    ) -> float: ...  # type: ignore[misc]
    @overload
    def wald(
        self,
        mean: _ArrayLikeFloat_co,
        scale: _ArrayLikeFloat_co,
        size: None | _ShapeLike = ...
    ) -> NDArray[float64]: ...
    @overload
    def triangular(
        self,
        left: _FloatLike_co,
        mode: _FloatLike_co,
        right: _FloatLike_co,
        size: None = ...,
    ) -> float: ...  # type: ignore[misc]
    @overload
    def triangular(
        self,
        left: _ArrayLikeFloat_co,
        mode: _ArrayLikeFloat_co,
        right: _ArrayLikeFloat_co,
        size: None | _ShapeLike = ...,
    ) -> NDArray[float64]: ...
    @overload
    def binomial(self, n: int, p: _FloatLike_co, size: None = ...) -> int: ...  # type: ignore[misc]
    @overload
    def binomial(
        self, n: _ArrayLikeInt_co, p: _ArrayLikeFloat_co, size: None | _ShapeLike = ...
    ) -> NDArray[int64]: ...
    @overload
    def negative_binomial(
        self, n: _FloatLike_co, p: _FloatLike_co, size: None = ...
    ) -> int: ...  # type: ignore[misc]
    @overload
    def negative_binomial(
        self,
        n: _ArrayLikeFloat_co,
        p: _ArrayLikeFloat_co,
        size: None | _ShapeLike = ...
    ) -> NDArray[int64]: ...
    @overload
    def poisson(self, lam: _FloatLike_co = ..., size: None = ...) -> int: ...  # type: ignore[misc]
    @overload
    def poisson(
        self, lam: _ArrayLikeFloat_co = ..., size: None | _ShapeLike = ...
    ) -> NDArray[int64]: ...
    @overload
    def zipf(self, a: _FloatLike_co, size: None = ...) -> int: ...  # type: ignore[misc]
    @overload
    def zipf(
        self, a: _ArrayLikeFloat_co, size: None | _ShapeLike = ...
    ) -> NDArray[int64]: ...
    @overload
    def geometric(self, p: _FloatLike_co, size: None = ...) -> int: ...  # type: ignore[misc]
    @overload
    def geometric(
        self, p: _ArrayLikeFloat_co, size: None | _ShapeLike = ...
    ) -> NDArray[int64]: ...
    @overload
    def hypergeometric(
        self, ngood: int, nbad: int, nsample: int, size: None = ...
    ) -> int: ...  # type: ignore[misc]
    @overload
    def hypergeometric(
        self,
        ngood: _ArrayLikeInt_co,
        nbad: _ArrayLikeInt_co,
        nsample: _ArrayLikeInt_co,
        size: None | _ShapeLike = ...,
    ) -> NDArray[int64]: ...
    @overload
    def logseries(self, p: _FloatLike_co, size: None = ...) -> int: ...  # type: ignore[misc]
    @overload
    def logseries(
        self, p: _ArrayLikeFloat_co, size: None | _ShapeLike = ...
    ) -> NDArray[int64]: ...
    def multivariate_normal(
        self,
        mean: _ArrayLikeFloat_co,
        cov: _ArrayLikeFloat_co,
        size: None | _ShapeLike = ...,
        check_valid: Literal["warn", "raise", "ignore"] = ...,
        tol: float = ...,
        *,
        method: Literal["svd", "eigh", "cholesky"] = ...,
    ) -> NDArray[float64]: ...
    def multinomial(
        self, n: _ArrayLikeInt_co,
            pvals: _ArrayLikeFloat_co,
            size: None | _ShapeLike = ...
    ) -> NDArray[int64]: ...
    def multivariate_hypergeometric(
        self,
        colors: _ArrayLikeInt_co,
        nsample: int,
        size: None | _ShapeLike = ...,
        method: Literal["marginals", "count"] = ...,
    ) -> NDArray[int64]: ...
    def dirichlet(
        self, alpha: _ArrayLikeFloat_co, size: None | _ShapeLike = ...
    ) -> NDArray[float64]: ...
    def permuted(
        self, x: ArrayLike, *, axis: None | int = ..., out: None | NDArray[Any] = ...
    ) -> NDArray[Any]: ...
    def shuffle(self, x: ArrayLike, axis: int = ...) -> None: ...

def default_rng(
    seed: None | _ArrayLikeInt_co | SeedSequence | BitGenerator | Generator | RandomState = ...
) -> Generator: ...
```
