## Supplementary software v0.2.1 for "Virtual control arms for paediatric myopia trials: external validation of axial-elongation models": _mt19937.pyi

```
from typing import TypedDict, type_check_only

from numpy import uint32
from numpy.typing import NDArray
from numpy.random.bit_generator import BitGenerator, SeedSequence
from numpy._typing import _ArrayLikeInt_co

@type_check_only
class _MT19937Internal(TypedDict):
    key: NDArray[uint32]
    pos: int

@type_check_only
class _MT19937State(TypedDict):
    bit_generator: str
    state: _MT19937Internal

class MT19937(BitGenerator):
    def __init__(self, seed: None | _ArrayLikeInt_co | SeedSequence = ...) -> None: ...
    def _legacy_seeding(self, seed: _ArrayLikeInt_co) -> None: ...
    def jumped(self, jumps: int = ...) -> MT19937: ...
    @property
    def state(self) -> _MT19937State: ...
    @state.setter
    def state(self, value: _MT19937State) -> None: ...
```
