## Supplementary software v0.2.1 for "Virtual control arms for paediatric myopia trials: external validation of axial-elongation models": _pcg64.pyi

```
from typing import TypedDict, type_check_only

from numpy.random.bit_generator import BitGenerator, SeedSequence
from numpy._typing import _ArrayLikeInt_co

@type_check_only
class _PCG64Internal(TypedDict):
    state: int
    inc: int

@type_check_only
class _PCG64State(TypedDict):
    bit_generator: str
    state: _PCG64Internal
    has_uint32: int
    uinteger: int

class PCG64(BitGenerator):
    def __init__(self, seed: None | _ArrayLikeInt_co | SeedSequence = ...) -> None: ...
    def jumped(self, jumps: int = ...) -> PCG64: ...
    @property
    def state(
        self,
    ) -> _PCG64State: ...
    @state.setter
    def state(
        self,
        value: _PCG64State,
    ) -> None: ...
    def advance(self, delta: int) -> PCG64: ...

class PCG64DXSM(BitGenerator):
    def __init__(self, seed: None | _ArrayLikeInt_co | SeedSequence = ...) -> None: ...
    def jumped(self, jumps: int = ...) -> PCG64DXSM: ...
    @property
    def state(
        self,
    ) -> _PCG64State: ...
    @state.setter
    def state(
        self,
        value: _PCG64State,
    ) -> None: ...
    def advance(self, delta: int) -> PCG64DXSM: ...
```
