## Supplementary software v0.2.1 for "Virtual control arms for paediatric myopia trials: external validation of axial-elongation models": _philox.pyi

```
from typing import TypedDict, type_check_only

from numpy import uint64
from numpy.typing import NDArray
from numpy.random.bit_generator import BitGenerator, SeedSequence
from numpy._typing import _ArrayLikeInt_co

@type_check_only
class _PhiloxInternal(TypedDict):
    counter: NDArray[uint64]
    key: NDArray[uint64]

@type_check_only
class _PhiloxState(TypedDict):
    bit_generator: str
    state: _PhiloxInternal
    buffer: NDArray[uint64]
    buffer_pos: int
    has_uint32: int
    uinteger: int

class Philox(BitGenerator):
    def __init__(
        self,
        seed: None | _ArrayLikeInt_co | SeedSequence = ...,
        counter: None | _ArrayLikeInt_co = ...,
        key: None | _ArrayLikeInt_co = ...,
    ) -> None: ...
    @property
    def state(
        self,
    ) -> _PhiloxState: ...
    @state.setter
    def state(
        self,
        value: _PhiloxState,
    ) -> None: ...
    def jumped(self, jumps: int = ...) -> Philox: ...
    def advance(self, delta: int) -> Philox: ...
```
