## Supplementary software v0.2.1 for "Virtual control arms for paediatric myopia trials: external validation of axial-elongation models": _pickle.py

```
from .bit_generator import BitGenerator
from .mtrand import RandomState
from ._philox import Philox
from ._pcg64 import PCG64, PCG64DXSM
from ._sfc64 import SFC64

from ._generator import Generator
from ._mt19937 import MT19937

BitGenerators = {'MT19937': MT19937,
                 'PCG64': PCG64,
                 'PCG64DXSM': PCG64DXSM,
                 'Philox': Philox,
                 'SFC64': SFC64,
                 }


def __bit_generator_ctor(bit_generator: str | type[BitGenerator] = 'MT19937'):
    """
    Pickling helper function that returns a bit generator object

    Parameters
    ----------
    bit_generator : type[BitGenerator] or str
        BitGenerator class or string containing the name of the BitGenerator

    Returns
    -------
    BitGenerator
        BitGenerator instance
    """
    if isinstance(bit_generator, type):
        bit_gen_class = bit_generator
    elif bit_generator in BitGenerators:
        bit_gen_class = BitGenerators[bit_generator]
    else:
        raise ValueError(
            str(bit_generator) + ' is not a known BitGenerator module.'
        )

    return bit_gen_class()


def __generator_ctor(bit_generator_name="MT19937",
                     bit_generator_ctor=__bit_generator_ctor):
    """
    Pickling helper function that returns a Generator object

    Parameters
    ----------
    bit_generator_name : str or BitGenerator
        String containing the core BitGenerator's name or a
        BitGenerator instance
    bit_generator_ctor : callable, optional
        Callable function that takes bit_generator_name as its only argument
        and returns an instantized bit generator.

    Returns
    -------
    rg : Generator
        Generator using the named core BitGenerator
    """
    if isinstance(bit_generator_name, BitGenerator):
        return Generator(bit_generator_name)
    # Legacy path that uses a bit generator name and ctor
    return Generator(bit_generator_ctor(bit_generator_name))


def __randomstate_ctor(bit_generator_name="MT19937",
                       bit_generator_ctor=__bit_generator_ctor):
    """
    Pickling helper function that returns a legacy RandomState-like object

    Parameters
    ----------
    bit_generator_name : str
        String containing the core BitGenerator's name
    bit_generator_ctor : callable, optional
        Callable function that takes bit_generator_name as its only argument
        and returns an instantized bit generator.

    Returns
    -------
    rs : RandomState
        Legacy RandomState using the named core BitGenerator
    """
    if isinstance(bit_generator_name, BitGenerator):
        return RandomState(bit_generator_name)
    return RandomState(bit_generator_ctor(bit_generator_name))
```
