## Supplementary software v0.2.1 for "Virtual control arms for paediatric myopia trials: external validation of axial-elongation models": _pickle.pyi

```
from collections.abc import Callable
from typing import Final, Literal, TypeVar, TypedDict, overload, type_check_only

from numpy.random._generator import Generator
from numpy.random._mt19937 import MT19937
from numpy.random._pcg64 import PCG64, PCG64DXSM
from numpy.random._philox import Philox
from numpy.random._sfc64 import SFC64
from numpy.random.bit_generator import BitGenerator
from numpy.random.mtrand import RandomState

_T = TypeVar("_T", bound=BitGenerator)

@type_check_only
class _BitGenerators(TypedDict):
    MT19937: type[MT19937]
    PCG64: type[PCG64]
    PCG64DXSM: type[PCG64DXSM]
    Philox: type[Philox]
    SFC64: type[SFC64]

BitGenerators: Final[_BitGenerators] = ...

@overload
def __bit_generator_ctor(bit_generator: Literal["MT19937"] = "MT19937") -> MT19937: ...
@overload
def __bit_generator_ctor(bit_generator: Literal["PCG64"]) -> PCG64: ...
@overload
def __bit_generator_ctor(bit_generator: Literal["PCG64DXSM"]) -> PCG64DXSM: ...
@overload
def __bit_generator_ctor(bit_generator: Literal["Philox"]) -> Philox: ...
@overload
def __bit_generator_ctor(bit_generator: Literal["SFC64"]) -> SFC64: ...
@overload
def __bit_generator_ctor(bit_generator: type[_T]) -> _T: ...
def __generator_ctor(
    bit_generator_name: str | type[BitGenerator] | BitGenerator = "MT19937",
    bit_generator_ctor: Callable[[str | type[BitGenerator]], BitGenerator] = ...,
) -> Generator: ...
def __randomstate_ctor(
    bit_generator_name: str | type[BitGenerator] | BitGenerator = "MT19937",
    bit_generator_ctor: Callable[[str | type[BitGenerator]], BitGenerator] = ...,
) -> RandomState: ...
```
