## Supplementary software v0.2.1 for "Virtual control arms for paediatric myopia trials: external validation of axial-elongation models": _sfc64.pyi

```
from typing import TypedDict, type_check_only

from numpy import uint64
from numpy.random.bit_generator import BitGenerator, SeedSequence
from numpy._typing import NDArray, _ArrayLikeInt_co

@type_check_only
class _SFC64Internal(TypedDict):
    state: NDArray[uint64]

@type_check_only
class _SFC64State(TypedDict):
    bit_generator: str
    state: _SFC64Internal
    has_uint32: int
    uinteger: int

class SFC64(BitGenerator):
    def __init__(self, seed: None | _ArrayLikeInt_co | SeedSequence = ...) -> None: ...
    @property
    def state(
        self,
    ) -> _SFC64State: ...
    @state.setter
    def state(
        self,
        value: _SFC64State,
    ) -> None: ...
```
