## Supplementary software v0.2.1 for "Virtual control arms for paediatric myopia trials: external validation of axial-elongation models": bit_generator.pxd

```
cimport numpy as np
from libc.stdint cimport uint32_t, uint64_t

cdef extern from "numpy/random/bitgen.h":
    struct bitgen:
        void *state
        uint64_t (*next_uint64)(void *st) nogil
        uint32_t (*next_uint32)(void *st) nogil
        double (*next_double)(void *st) nogil
        uint64_t (*next_raw)(void *st) nogil

    ctypedef bitgen bitgen_t

cdef class BitGenerator():
    cdef readonly object _seed_seq
    cdef readonly object lock
    cdef bitgen_t _bitgen
    cdef readonly object _ctypes
    cdef readonly object _cffi
    cdef readonly object capsule


cdef class SeedSequence():
    cdef readonly object entropy
    cdef readonly tuple spawn_key
    cdef readonly Py_ssize_t pool_size
    cdef readonly object pool
    cdef readonly uint32_t n_children_spawned

    cdef mix_entropy(self, np.ndarray[np.npy_uint32, ndim=1] mixer,
                     np.ndarray[np.npy_uint32, ndim=1] entropy_array)
    cdef get_assembled_entropy(self)

cdef class SeedlessSequence():
    pass
```
