## Supplementary software v0.2.1 for "Virtual control arms for paediatric myopia trials: external validation of axial-elongation models": bit_generator.pyi

```
import abc
from collections.abc import Callable, Mapping, Sequence
from threading import Lock
from typing import Any, ClassVar, Literal, NamedTuple, TypeAlias, TypedDict, overload, type_check_only

from _typeshed import Incomplete
from typing_extensions import CapsuleType, Self

import numpy as np
from numpy._typing import NDArray, _ArrayLikeInt_co, _DTypeLike, _ShapeLike, _UInt32Codes, _UInt64Codes

__all__ = ["BitGenerator", "SeedSequence"]

###

_DTypeLikeUint_: TypeAlias = _DTypeLike[np.uint32 | np.uint64] | _UInt32Codes | _UInt64Codes

@type_check_only
class _SeedSeqState(TypedDict):
    entropy: int | Sequence[int] | None
    spawn_key: tuple[int, ...]
    pool_size: int
    n_children_spawned: int

@type_check_only
class _Interface(NamedTuple):
    state_address: Incomplete
    state: Incomplete
    next_uint64: Incomplete
    next_uint32: Incomplete
    next_double: Incomplete
    bit_generator: Incomplete

@type_check_only
class _CythonMixin:
    def __setstate_cython__(self, pyx_state: object, /) -> None: ...
    def __reduce_cython__(self) -> Any: ...  # noqa: ANN401

@type_check_only
class _GenerateStateMixin(_CythonMixin):
    def generate_state(self, /, n_words: int, dtype: _DTypeLikeUint_ = ...) -> NDArray[np.uint32 | np.uint64]: ...

###

class ISeedSequence(abc.ABC):
    @abc.abstractmethod
    def generate_state(self, /, n_words: int, dtype: _DTypeLikeUint_ = ...) -> NDArray[np.uint32 | np.uint64]: ...

class ISpawnableSeedSequence(ISeedSequence, abc.ABC):
    @abc.abstractmethod
    def spawn(self, /, n_children: int) -> list[Self]: ...

class SeedlessSeedSequence(_GenerateStateMixin, ISpawnableSeedSequence):
    def spawn(self, /, n_children: int) -> list[Self]: ...

class SeedSequence(_GenerateStateMixin, ISpawnableSeedSequence):
    __pyx_vtable__: ClassVar[CapsuleType] = ...

    entropy: int | Sequence[int] | None
    spawn_key: tuple[int, ...]
    pool_size: int
    n_children_spawned: int
    pool: NDArray[np.uint32]

    def __init__(
        self,
        /,
        entropy: _ArrayLikeInt_co | None = None,
        *,
        spawn_key: Sequence[int] = (),
        pool_size: int = 4,
        n_children_spawned: int = ...,
    ) -> None: ...
    def spawn(self, /, n_children: int) -> list[Self]: ...
    @property
    def state(self) -> _SeedSeqState: ...

class BitGenerator(_CythonMixin, abc.ABC):
    lock: Lock
    @property
    def state(self) -> Mapping[str, Any]: ...
    @state.setter
    def state(self, value: Mapping[str, Any], /) -> None: ...
    @property
    def seed_seq(self) -> ISeedSequence: ...
    @property
    def ctypes(self) -> _Interface: ...
    @property
    def cffi(self) -> _Interface: ...
    @property
    def capsule(self) -> CapsuleType: ...

    #
    def __init__(self, /, seed: _ArrayLikeInt_co | SeedSequence | None = None) -> None: ...
    def __reduce__(self) -> tuple[Callable[[str], Self], tuple[str], tuple[Mapping[str, Any], ISeedSequence]]: ...
    def spawn(self, /, n_children: int) -> list[Self]: ...
    def _benchmark(self, /, cnt: int, method: str = "uint64") -> None: ...

    #
    @overload
    def random_raw(self, /, size: None = None, output: Literal[True] = True) -> int: ...
    @overload
    def random_raw(self, /, size: _ShapeLike, output: Literal[True] = True) -> NDArray[np.uint64]: ...
    @overload
    def random_raw(self, /, size: _ShapeLike | None, output: Literal[False]) -> None: ...
    @overload
    def random_raw(self, /, size: _ShapeLike | None = None, *, output: Literal[False]) -> None: ...
```
