## Supplementary software v0.2.1 for "Virtual control arms for paediatric myopia trials: external validation of axial-elongation models": c_distributions.pxd

```
#cython: wraparound=False, nonecheck=False, boundscheck=False, cdivision=True, language_level=3
from numpy cimport npy_intp

from libc.stdint cimport (uint64_t, int32_t, int64_t)
from numpy.random cimport bitgen_t

cdef extern from "numpy/random/distributions.h":

    struct s_binomial_t:
        int has_binomial
        double psave
        int64_t nsave
        double r
        double q
        double fm
        int64_t m
        double p1
        double xm
        double xl
        double xr
        double c
        double laml
        double lamr
        double p2
        double p3
        double p4

    ctypedef s_binomial_t binomial_t

    float random_standard_uniform_f(bitgen_t *bitgen_state) nogil
    double random_standard_uniform(bitgen_t *bitgen_state) nogil
    void random_standard_uniform_fill(bitgen_t* bitgen_state, npy_intp cnt, double *out) nogil
    void random_standard_uniform_fill_f(bitgen_t *bitgen_state, npy_intp cnt, float *out) nogil
    
    double random_standard_exponential(bitgen_t *bitgen_state) nogil
    float random_standard_exponential_f(bitgen_t *bitgen_state) nogil
    void random_standard_exponential_fill(bitgen_t *bitgen_state, npy_intp cnt, double *out) nogil
    void random_standard_exponential_fill_f(bitgen_t *bitgen_state, npy_intp cnt, float *out) nogil
    void random_standard_exponential_inv_fill(bitgen_t *bitgen_state, npy_intp cnt, double *out) nogil
    void random_standard_exponential_inv_fill_f(bitgen_t *bitgen_state, npy_intp cnt, float *out) nogil
    
    double random_standard_normal(bitgen_t* bitgen_state) nogil
    float random_standard_normal_f(bitgen_t *bitgen_state) nogil
    void random_standard_normal_fill(bitgen_t *bitgen_state, npy_intp count, double *out) nogil
    void random_standard_normal_fill_f(bitgen_t *bitgen_state, npy_intp count, float *out) nogil
    double random_standard_gamma(bitgen_t *bitgen_state, double shape) nogil
    float random_standard_gamma_f(bitgen_t *bitgen_state, float shape) nogil

    float random_standard_uniform_f(bitgen_t *bitgen_state) nogil
    void random_standard_uniform_fill_f(bitgen_t* bitgen_state, npy_intp cnt, float *out) nogil
    float random_standard_normal_f(bitgen_t* bitgen_state) nogil
    float random_standard_gamma_f(bitgen_t *bitgen_state, float shape) nogil

    int64_t random_positive_int64(bitgen_t *bitgen_state) nogil
    int32_t random_positive_int32(bitgen_t *bitgen_state) nogil
    int64_t random_positive_int(bitgen_t *bitgen_state) nogil
    uint64_t random_uint(bitgen_t *bitgen_state) nogil

    double random_normal(bitgen_t *bitgen_state, double loc, double scale) nogil

    double random_gamma(bitgen_t *bitgen_state, double shape, double scale) nogil
    float random_gamma_f(bitgen_t *bitgen_state, float shape, float scale) nogil

    double random_exponential(bitgen_t *bitgen_state, double scale) nogil
    double random_uniform(bitgen_t *bitgen_state, double lower, double range) nogil
    double random_beta(bitgen_t *bitgen_state, double a, double b) nogil
    double random_chisquare(bitgen_t *bitgen_state, double df) nogil
    double random_f(bitgen_t *bitgen_state, double dfnum, double dfden) nogil
    double random_standard_cauchy(bitgen_t *bitgen_state) nogil
    double random_pareto(bitgen_t *bitgen_state, double a) nogil
    double random_weibull(bitgen_t *bitgen_state, double a) nogil
    double random_power(bitgen_t *bitgen_state, double a) nogil
    double random_laplace(bitgen_t *bitgen_state, double loc, double scale) nogil
    double random_gumbel(bitgen_t *bitgen_state, double loc, double scale) nogil
    double random_logistic(bitgen_t *bitgen_state, double loc, double scale) nogil
    double random_lognormal(bitgen_t *bitgen_state, double mean, double sigma) nogil
    double random_rayleigh(bitgen_t *bitgen_state, double mode) nogil
    double random_standard_t(bitgen_t *bitgen_state, double df) nogil
    double random_noncentral_chisquare(bitgen_t *bitgen_state, double df,
                                       double nonc) nogil
    double random_noncentral_f(bitgen_t *bitgen_state, double dfnum,
                               double dfden, double nonc) nogil
    double random_wald(bitgen_t *bitgen_state, double mean, double scale) nogil
    double random_vonmises(bitgen_t *bitgen_state, double mu, double kappa) nogil
    double random_triangular(bitgen_t *bitgen_state, double left, double mode,
                             double right) nogil

    int64_t random_poisson(bitgen_t *bitgen_state, double lam) nogil
    int64_t random_negative_binomial(bitgen_t *bitgen_state, double n, double p) nogil
    int64_t random_binomial(bitgen_t *bitgen_state, double p, int64_t n, binomial_t *binomial) nogil
    int64_t random_logseries(bitgen_t *bitgen_state, double p) nogil
    int64_t random_geometric_search(bitgen_t *bitgen_state, double p) nogil
    int64_t random_geometric_inversion(bitgen_t *bitgen_state, double p) nogil
    int64_t random_geometric(bitgen_t *bitgen_state, double p) nogil
    int64_t random_zipf(bitgen_t *bitgen_state, double a) nogil
    int64_t random_hypergeometric(bitgen_t *bitgen_state, int64_t good, int64_t bad,
                                    int64_t sample) nogil

    uint64_t random_interval(bitgen_t *bitgen_state, uint64_t max) nogil

    # Generate random uint64 numbers in closed interval [off, off + rng].
    uint64_t random_bounded_uint64(bitgen_t *bitgen_state,
                                   uint64_t off, uint64_t rng,
                                   uint64_t mask, bint use_masked) nogil

    void random_multinomial(bitgen_t *bitgen_state, int64_t n, int64_t *mnix,
                            double *pix, npy_intp d, binomial_t *binomial) nogil

    int random_multivariate_hypergeometric_count(bitgen_t *bitgen_state,
                          int64_t total,
                          size_t num_colors, int64_t *colors,
                          int64_t nsample,
                          size_t num_variates, int64_t *variates) nogil
    void random_multivariate_hypergeometric_marginals(bitgen_t *bitgen_state,
                               int64_t total,
                               size_t num_colors, int64_t *colors,
                               int64_t nsample,
                               size_t num_variates, int64_t *variates) nogil
```
