## Supplementary software v0.2.1 for "Virtual control arms for paediatric myopia trials: external validation of axial-elongation models": LICENSE.md

```
**This software is dual-licensed under the The University of Illinois/NCSA
Open Source License (NCSA) and The 3-Clause BSD License**

# NCSA Open Source License
**Copyright (c) 2019 Kevin Sheppard. All rights reserved.**

Developed by: Kevin Sheppard (<kevin.sheppard@economics.ox.ac.uk>,
<kevin.k.sheppard@gmail.com>)
[http://www.kevinsheppard.com](http://www.kevinsheppard.com)

Permission is hereby granted, free of charge, to any person obtaining a copy of
this software and associated documentation files (the "Software"), to deal with
the Software without restriction, including without limitation the rights to
use, copy, modify, merge, publish, distribute, sublicense, and/or sell copies
of the Software, and to permit persons to whom the Software is furnished to do
so, subject to the following conditions:

Redistributions of source code must retain the above copyright notice, this
list of conditions and the following disclaimers.

Redistributions in binary form must reproduce the above copyright notice, this
list of conditions and the following disclaimers in the documentation and/or
other materials provided with the distribution.

Neither the names of Kevin Sheppard, nor the names of any contributors may be
used to endorse or promote products derived from this Software without specific
prior written permission.

**THE SOFTWARE IS PROVIDED "AS IS", WITHOUT WARRANTY OF ANY KIND, EXPRESS OR
IMPLIED, INCLUDING BUT NOT LIMITED TO THE WARRANTIES OF MERCHANTABILITY,
FITNESS FOR A PARTICULAR PURPOSE AND NONINFRINGEMENT. IN NO EVENT SHALL THE
CONTRIBUTORS OR COPYRIGHT HOLDERS BE LIABLE FOR ANY CLAIM, DAMAGES OR OTHER
LIABILITY, WHETHER IN AN ACTION OF CONTRACT, TORT OR OTHERWISE, ARISING FROM,
OUT OF OR IN CONNECTION WITH THE SOFTWARE OR THE USE OR OTHER DEALINGS WITH
THE SOFTWARE.**


# 3-Clause BSD License
**Copyright (c) 2019 Kevin Sheppard. All rights reserved.**

Redistribution and use in source and binary forms, with or without
modification, are permitted provided that the following conditions are met:

1. Redistributions of source code must retain the above copyright notice,
   this list of conditions and the following disclaimer.

2. Redistributions in binary form must reproduce the above copyright notice,
   this list of conditions and the following disclaimer in the documentation
   and/or other materials provided with the distribution.

3. Neither the name of the copyright holder nor the names of its contributors
   may be used to endorse or promote products derived from this software
   without specific prior written permission.

**THIS SOFTWARE IS PROVIDED BY THE COPYRIGHT HOLDERS AND CONTRIBUTORS "AS IS"
AND ANY EXPRESS OR IMPLIED WARRANTIES, INCLUDING, BUT NOT LIMITED TO, THE
IMPLIED WARRANTIES OF MERCHANTABILITY AND FITNESS FOR A PARTICULAR PURPOSE
ARE DISCLAIMED. IN NO EVENT SHALL THE COPYRIGHT HOLDER OR CONTRIBUTORS BE
LIABLE FOR ANY DIRECT, INDIRECT, INCIDENTAL, SPECIAL, EXEMPLARY, OR
CONSEQUENTIAL DAMAGES (INCLUDING, BUT NOT LIMITED TO, PROCUREMENT OF
SUBSTITUTE GOODS OR SERVICES; LOSS OF USE, DATA, OR PROFITS; OR BUSINESS
INTERRUPTION) HOWEVER CAUSED AND ON ANY THEORY OF LIABILITY, WHETHER IN
CONTRACT, STRICT LIABILITY, OR TORT (INCLUDING NEGLIGENCE OR OTHERWISE)
ARISING IN ANY WAY OUT OF THE USE OF THIS SOFTWARE, EVEN IF ADVISED OF
THE POSSIBILITY OF SUCH DAMAGE.**

# Components

Many parts of this module have been derived from original sources, 
often the algorithm's designer. Component licenses are located with 
the component code.
```
