## Supplementary software v0.2.1 for "Virtual control arms for paediatric myopia trials: external validation of axial-elongation models": mtrand.pyi

```
import builtins
from collections.abc import Callable
from typing import Any, overload, Literal

import numpy as np
from numpy import (
    dtype,
    float64,
    int8,
    int16,
    int32,
    int64,
    int_,
    long,
    uint8,
    uint16,
    uint32,
    uint64,
    uint,
    ulong,
)
from numpy.random.bit_generator import BitGenerator
from numpy._typing import (
    ArrayLike,
    NDArray,
    _ArrayLikeFloat_co,
    _ArrayLikeInt_co,
    _DTypeLikeBool,
    _Int8Codes,
    _Int16Codes,
    _Int32Codes,
    _Int64Codes,
    _IntCodes,
    _LongCodes,
    _ShapeLike,
    _SupportsDType,
    _UInt8Codes,
    _UInt16Codes,
    _UInt32Codes,
    _UInt64Codes,
    _UIntCodes,
    _ULongCodes,
)


class RandomState:
    _bit_generator: BitGenerator
    def __init__(self, seed: None | _ArrayLikeInt_co | BitGenerator = ...) -> None: ...
    def __repr__(self) -> str: ...
    def __str__(self) -> str: ...
    def __getstate__(self) -> dict[str, Any]: ...
    def __setstate__(self, state: dict[str, Any]) -> None: ...
    def __reduce__(self) -> tuple[Callable[[BitGenerator], RandomState], tuple[BitGenerator], dict[str, Any]]: ...
    def seed(self, seed: None | _ArrayLikeFloat_co = ...) -> None: ...
    @overload
    def get_state(self, legacy: Literal[False] = ...) -> dict[str, Any]: ...
    @overload
    def get_state(
        self, legacy: Literal[True] = ...
    ) -> dict[str, Any] | tuple[str, NDArray[uint32], int, int, float]: ...
    def set_state(
        self, state: dict[str, Any] | tuple[str, NDArray[uint32], int, int, float]
    ) -> None: ...
    @overload
    def random_sample(self, size: None = ...) -> float: ...  # type: ignore[misc]
    @overload
    def random_sample(self, size: _ShapeLike) -> NDArray[float64]: ...
    @overload
    def random(self, size: None = ...) -> float: ...  # type: ignore[misc]
    @overload
    def random(self, size: _ShapeLike) -> NDArray[float64]: ...
    @overload
    def beta(self, a: float, b: float, size: None = ...) -> float: ...  # type: ignore[misc]
    @overload
    def beta(
        self, a: _ArrayLikeFloat_co, b: _ArrayLikeFloat_co, size: None | _ShapeLike = ...
    ) -> NDArray[float64]: ...
    @overload
    def exponential(self, scale: float = ..., size: None = ...) -> float: ...  # type: ignore[misc]
    @overload
    def exponential(
        self, scale: _ArrayLikeFloat_co = ..., size: None | _ShapeLike = ...
    ) -> NDArray[float64]: ...
    @overload
    def standard_exponential(self, size: None = ...) -> float: ...  # type: ignore[misc]
    @overload
    def standard_exponential(self, size: _ShapeLike) -> NDArray[float64]: ...
    @overload
    def tomaxint(self, size: None = ...) -> int: ...  # type: ignore[misc]
    @overload
    # Generates long values, but stores it in a 64bit int:
    def tomaxint(self, size: _ShapeLike) -> NDArray[int64]: ...
    @overload
    def randint(  # type: ignore[misc]
        self,
        low: int,
        high: None | int = ...,
        size: None = ...,
    ) -> int: ...
    @overload
    def randint(  # type: ignore[misc]
        self,
        low: int,
        high: None | int = ...,
        size: None = ...,
        dtype: type[bool] = ...,
    ) -> bool: ...
    @overload
    def randint(  # type: ignore[misc]
        self,
        low: int,
        high: None | int = ...,
        size: None = ...,
        dtype: type[np.bool] = ...,
    ) -> np.bool: ...
    @overload
    def randint(  # type: ignore[misc]
        self,
        low: int,
        high: None | int = ...,
        size: None = ...,
        dtype: type[int] = ...,
    ) -> int: ...
    @overload
    def randint(  # type: ignore[misc]
        self,
        low: int,
        high: None | int = ...,
        size: None = ...,
        dtype: dtype[uint8] | type[uint8] | _UInt8Codes | _SupportsDType[dtype[uint8]] = ...,
    ) -> uint8: ...
    @overload
    def randint(  # type: ignore[misc]
        self,
        low: int,
        high: None | int = ...,
        size: None = ...,
        dtype: dtype[uint16] | type[uint16] | _UInt16Codes | _SupportsDType[dtype[uint16]] = ...,
    ) -> uint16: ...
    @overload
    def randint(  # type: ignore[misc]
        self,
        low: int,
        high: None | int = ...,
        size: None = ...,
        dtype: dtype[uint32] | type[uint32] | _UInt32Codes | _SupportsDType[dtype[uint32]] = ...,
    ) -> uint32: ...
    @overload
    def randint(  # type: ignore[misc]
        self,
        low: int,
        high: None | int = ...,
        size: None = ...,
        dtype: dtype[uint] | type[uint] | _UIntCodes | _SupportsDType[dtype[uint]] = ...,
    ) -> uint: ...
    @overload
    def randint(  # type: ignore[misc]
        self,
        low: int,
        high: None | int = ...,
        size: None = ...,
        dtype: dtype[ulong] | type[ulong] | _ULongCodes | _SupportsDType[dtype[ulong]] = ...,
    ) -> ulong: ...
    @overload
    def randint(  # type: ignore[misc]
        self,
        low: int,
        high: None | int = ...,
        size: None = ...,
        dtype: dtype[uint64] | type[uint64] | _UInt64Codes | _SupportsDType[dtype[uint64]] = ...,
    ) -> uint64: ...
    @overload
    def randint(  # type: ignore[misc]
        self,
        low: int,
        high: None | int = ...,
        size: None = ...,
        dtype: dtype[int8] | type[int8] | _Int8Codes | _SupportsDType[dtype[int8]] = ...,
    ) -> int8: ...
    @overload
    def randint(  # type: ignore[misc]
        self,
        low: int,
        high: None | int = ...,
        size: None = ...,
        dtype: dtype[int16] | type[int16] | _Int16Codes | _SupportsDType[dtype[int16]] = ...,
    ) -> int16: ...
    @overload
    def randint(  # type: ignore[misc]
        self,
        low: int,
        high: None | int = ...,
        size: None = ...,
        dtype: dtype[int32] | type[int32] | _Int32Codes | _SupportsDType[dtype[int32]] = ...,
    ) -> int32: ...
    @overload
    def randint(  # type: ignore[misc]
        self,
        low: int,
        high: None | int = ...,
        size: None = ...,
        dtype: dtype[int_] | type[int_] | _IntCodes | _SupportsDType[dtype[int_]] = ...,
    ) -> int_: ...
    @overload
    def randint(  # type: ignore[misc]
        self,
        low: int,
        high: None | int = ...,
        size: None = ...,
        dtype: dtype[long] | type[long] | _LongCodes | _SupportsDType[dtype[long]] = ...,
    ) -> long: ...
    @overload
    def randint(  # type: ignore[misc]
        self,
        low: int,
        high: None | int = ...,
        size: None = ...,
        dtype: dtype[int64] | type[int64] | _Int64Codes | _SupportsDType[dtype[int64]] = ...,
    ) -> int64: ...
    @overload
    def randint(  # type: ignore[misc]
        self,
        low: _ArrayLikeInt_co,
        high: None | _ArrayLikeInt_co = ...,
        size: None | _ShapeLike = ...,
    ) -> NDArray[long]: ...
    @overload
    def randint(  # type: ignore[misc]
        self,
        low: _ArrayLikeInt_co,
        high: None | _ArrayLikeInt_co = ...,
        size: None | _ShapeLike = ...,
        dtype: _DTypeLikeBool = ...,
    ) -> NDArray[np.bool]: ...
    @overload
    def randint(  # type: ignore[misc]
        self,
        low: _ArrayLikeInt_co,
        high: None | _ArrayLikeInt_co = ...,
        size: None | _ShapeLike = ...,
        dtype: dtype[int8] | type[int8] | _Int8Codes | _SupportsDType[dtype[int8]] = ...,
    ) -> NDArray[int8]: ...
    @overload
    def randint(  # type: ignore[misc]
        self,
        low: _ArrayLikeInt_co,
        high: None | _ArrayLikeInt_co = ...,
        size: None | _ShapeLike = ...,
        dtype: dtype[int16] | type[int16] | _Int16Codes | _SupportsDType[dtype[int16]] = ...,
    ) -> NDArray[int16]: ...
    @overload
    def randint(  # type: ignore[misc]
        self,
        low: _ArrayLikeInt_co,
        high: None | _ArrayLikeInt_co = ...,
        size: None | _ShapeLike = ...,
        dtype: dtype[int32] | type[int32] | _Int32Codes | _SupportsDType[dtype[int32]] = ...,
    ) -> NDArray[int32]: ...
    @overload
    def randint(  # type: ignore[misc]
        self,
        low: _ArrayLikeInt_co,
        high: None | _ArrayLikeInt_co = ...,
        size: None | _ShapeLike = ...,
        dtype: None | dtype[int64] | type[int64] | _Int64Codes | _SupportsDType[dtype[int64]] = ...,
    ) -> NDArray[int64]: ...
    @overload
    def randint(  # type: ignore[misc]
        self,
        low: _ArrayLikeInt_co,
        high: None | _ArrayLikeInt_co = ...,
        size: None | _ShapeLike = ...,
        dtype: dtype[uint8] | type[uint8] | _UInt8Codes | _SupportsDType[dtype[uint8]] = ...,
    ) -> NDArray[uint8]: ...
    @overload
    def randint(  # type: ignore[misc]
        self,
        low: _ArrayLikeInt_co,
        high: None | _ArrayLikeInt_co = ...,
        size: None | _ShapeLike = ...,
        dtype: dtype[uint16] | type[uint16] | _UInt16Codes | _SupportsDType[dtype[uint16]] = ...,
    ) -> NDArray[uint16]: ...
    @overload
    def randint(  # type: ignore[misc]
        self,
        low: _ArrayLikeInt_co,
        high: None | _ArrayLikeInt_co = ...,
        size: None | _ShapeLike = ...,
        dtype: dtype[uint32] | type[uint32] | _UInt32Codes | _SupportsDType[dtype[uint32]] = ...,
    ) -> NDArray[uint32]: ...
    @overload
    def randint(  # type: ignore[misc]
        self,
        low: _ArrayLikeInt_co,
        high: None | _ArrayLikeInt_co = ...,
        size: None | _ShapeLike = ...,
        dtype: dtype[uint64] | type[uint64] | _UInt64Codes | _SupportsDType[dtype[uint64]] = ...,
    ) -> NDArray[uint64]: ...
    @overload
    def randint(  # type: ignore[misc]
        self,
        low: _ArrayLikeInt_co,
        high: None | _ArrayLikeInt_co = ...,
        size: None | _ShapeLike = ...,
        dtype: dtype[long] | type[int] | type[long] | _LongCodes | _SupportsDType[dtype[long]] = ...,
    ) -> NDArray[long]: ...
    @overload
    def randint(  # type: ignore[misc]
        self,
        low: _ArrayLikeInt_co,
        high: None | _ArrayLikeInt_co = ...,
        size: None | _ShapeLike = ...,
        dtype: dtype[ulong] | type[ulong] | _ULongCodes | _SupportsDType[dtype[ulong]] = ...,
    ) -> NDArray[ulong]: ...
    def bytes(self, length: int) -> builtins.bytes: ...
    @overload
    def choice(
        self,
        a: int,
        size: None = ...,
        replace: bool = ...,
        p: None | _ArrayLikeFloat_co = ...,
    ) -> int: ...
    @overload
    def choice(
        self,
        a: int,
        size: _ShapeLike = ...,
        replace: bool = ...,
        p: None | _ArrayLikeFloat_co = ...,
    ) -> NDArray[long]: ...
    @overload
    def choice(
        self,
        a: ArrayLike,
        size: None = ...,
        replace: bool = ...,
        p: None | _ArrayLikeFloat_co = ...,
    ) -> Any: ...
    @overload
    def choice(
        self,
        a: ArrayLike,
        size: _ShapeLike = ...,
        replace: bool = ...,
        p: None | _ArrayLikeFloat_co = ...,
    ) -> NDArray[Any]: ...
    @overload
    def uniform(self, low: float = ..., high: float = ..., size: None = ...) -> float: ...  # type: ignore[misc]
    @overload
    def uniform(
        self,
        low: _ArrayLikeFloat_co = ...,
        high: _ArrayLikeFloat_co = ...,
        size: None | _ShapeLike = ...,
    ) -> NDArray[float64]: ...
    @overload
    def rand(self) -> float: ...
    @overload
    def rand(self, *args: int) -> NDArray[float64]: ...
    @overload
    def randn(self) -> float: ...
    @overload
    def randn(self, *args: int) -> NDArray[float64]: ...
    @overload
    def random_integers(self, low: int, high: None | int = ..., size: None = ...) -> int: ...  # type: ignore[misc]
    @overload
    def random_integers(
        self,
        low: _ArrayLikeInt_co,
        high: None | _ArrayLikeInt_co = ...,
        size: None | _ShapeLike = ...,
    ) -> NDArray[long]: ...
    @overload
    def standard_normal(self, size: None = ...) -> float: ...  # type: ignore[misc]
    @overload
    def standard_normal(  # type: ignore[misc]
        self, size: _ShapeLike = ...
    ) -> NDArray[float64]: ...
    @overload
    def normal(self, loc: float = ..., scale: float = ..., size: None = ...) -> float: ...  # type: ignore[misc]
    @overload
    def normal(
        self,
        loc: _ArrayLikeFloat_co = ...,
        scale: _ArrayLikeFloat_co = ...,
        size: None | _ShapeLike = ...,
    ) -> NDArray[float64]: ...
    @overload
    def standard_gamma(  # type: ignore[misc]
        self,
        shape: float,
        size: None = ...,
    ) -> float: ...
    @overload
    def standard_gamma(
        self,
        shape: _ArrayLikeFloat_co,
        size: None | _ShapeLike = ...,
    ) -> NDArray[float64]: ...
    @overload
    def gamma(self, shape: float, scale: float = ..., size: None = ...) -> float: ...  # type: ignore[misc]
    @overload
    def gamma(
        self,
        shape: _ArrayLikeFloat_co,
        scale: _ArrayLikeFloat_co = ...,
        size: None | _ShapeLike = ...,
    ) -> NDArray[float64]: ...
    @overload
    def f(self, dfnum: float, dfden: float, size: None = ...) -> float: ...  # type: ignore[misc]
    @overload
    def f(
        self, dfnum: _ArrayLikeFloat_co, dfden: _ArrayLikeFloat_co, size: None | _ShapeLike = ...
    ) -> NDArray[float64]: ...
    @overload
    def noncentral_f(self, dfnum: float, dfden: float, nonc: float, size: None = ...) -> float: ...  # type: ignore[misc]
    @overload
    def noncentral_f(
        self,
        dfnum: _ArrayLikeFloat_co,
        dfden: _ArrayLikeFloat_co,
        nonc: _ArrayLikeFloat_co,
        size: None | _ShapeLike = ...,
    ) -> NDArray[float64]: ...
    @overload
    def chisquare(self, df: float, size: None = ...) -> float: ...  # type: ignore[misc]
    @overload
    def chisquare(
        self, df: _ArrayLikeFloat_co, size: None | _ShapeLike = ...
    ) -> NDArray[float64]: ...
    @overload
    def noncentral_chisquare(self, df: float, nonc: float, size: None = ...) -> float: ...  # type: ignore[misc]
    @overload
    def noncentral_chisquare(
        self, df: _ArrayLikeFloat_co, nonc: _ArrayLikeFloat_co, size: None | _ShapeLike = ...
    ) -> NDArray[float64]: ...
    @overload
    def standard_t(self, df: float, size: None = ...) -> float: ...  # type: ignore[misc]
    @overload
    def standard_t(
        self, df: _ArrayLikeFloat_co, size: None = ...
    ) -> NDArray[float64]: ...
    @overload
    def standard_t(
        self, df: _ArrayLikeFloat_co, size: _ShapeLike = ...
    ) -> NDArray[float64]: ...
    @overload
    def vonmises(self, mu: float, kappa: float, size: None = ...) -> float: ...  # type: ignore[misc]
    @overload
    def vonmises(
        self, mu: _ArrayLikeFloat_co, kappa: _ArrayLikeFloat_co, size: None | _ShapeLike = ...
    ) -> NDArray[float64]: ...
    @overload
    def pareto(self, a: float, size: None = ...) -> float: ...  # type: ignore[misc]
    @overload
    def pareto(
        self, a: _ArrayLikeFloat_co, size: None | _ShapeLike = ...
    ) -> NDArray[float64]: ...
    @overload
    def weibull(self, a: float, size: None = ...) -> float: ...  # type: ignore[misc]
    @overload
    def weibull(
        self, a: _ArrayLikeFloat_co, size: None | _ShapeLike = ...
    ) -> NDArray[float64]: ...
    @overload
    def power(self, a: float, size: None = ...) -> float: ...  # type: ignore[misc]
    @overload
    def power(
        self, a: _ArrayLikeFloat_co, size: None | _ShapeLike = ...
    ) -> NDArray[float64]: ...
    @overload
    def standard_cauchy(self, size: None = ...) -> float: ...  # type: ignore[misc]
    @overload
    def standard_cauchy(self, size: _ShapeLike = ...) -> NDArray[float64]: ...
    @overload
    def laplace(self, loc: float = ..., scale: float = ..., size: None = ...) -> float: ...  # type: ignore[misc]
    @overload
    def laplace(
        self,
        loc: _ArrayLikeFloat_co = ...,
        scale: _ArrayLikeFloat_co = ...,
        size: None | _ShapeLike = ...,
    ) -> NDArray[float64]: ...
    @overload
    def gumbel(self, loc: float = ..., scale: float = ..., size: None = ...) -> float: ...  # type: ignore[misc]
    @overload
    def gumbel(
        self,
        loc: _ArrayLikeFloat_co = ...,
        scale: _ArrayLikeFloat_co = ...,
        size: None | _ShapeLike = ...,
    ) -> NDArray[float64]: ...
    @overload
    def logistic(self, loc: float = ..., scale: float = ..., size: None = ...) -> float: ...  # type: ignore[misc]
    @overload
    def logistic(
        self,
        loc: _ArrayLikeFloat_co = ...,
        scale: _ArrayLikeFloat_co = ...,
        size: None | _ShapeLike = ...,
    ) -> NDArray[float64]: ...
    @overload
    def lognormal(self, mean: float = ..., sigma: float = ..., size: None = ...) -> float: ...  # type: ignore[misc]
    @overload
    def lognormal(
        self,
        mean: _ArrayLikeFloat_co = ...,
        sigma: _ArrayLikeFloat_co = ...,
        size: None | _ShapeLike = ...,
    ) -> NDArray[float64]: ...
    @overload
    def rayleigh(self, scale: float = ..., size: None = ...) -> float: ...  # type: ignore[misc]
    @overload
    def rayleigh(
        self, scale: _ArrayLikeFloat_co = ..., size: None | _ShapeLike = ...
    ) -> NDArray[float64]: ...
    @overload
    def wald(self, mean: float, scale: float, size: None = ...) -> float: ...  # type: ignore[misc]
    @overload
    def wald(
        self, mean: _ArrayLikeFloat_co, scale: _ArrayLikeFloat_co, size: None | _ShapeLike = ...
    ) -> NDArray[float64]: ...
    @overload
    def triangular(self, left: float, mode: float, right: float, size: None = ...) -> float: ...  # type: ignore[misc]
    @overload
    def triangular(
        self,
        left: _ArrayLikeFloat_co,
        mode: _ArrayLikeFloat_co,
        right: _ArrayLikeFloat_co,
        size: None | _ShapeLike = ...,
    ) -> NDArray[float64]: ...
    @overload
    def binomial(self, n: int, p: float, size: None = ...) -> int: ...  # type: ignore[misc]
    @overload
    def binomial(
        self, n: _ArrayLikeInt_co, p: _ArrayLikeFloat_co, size: None | _ShapeLike = ...
    ) -> NDArray[long]: ...
    @overload
    def negative_binomial(self, n: float, p: float, size: None = ...) -> int: ...  # type: ignore[misc]
    @overload
    def negative_binomial(
        self, n: _ArrayLikeFloat_co, p: _ArrayLikeFloat_co, size: None | _ShapeLike = ...
    ) -> NDArray[long]: ...
    @overload
    def poisson(self, lam: float = ..., size: None = ...) -> int: ...  # type: ignore[misc]
    @overload
    def poisson(
        self, lam: _ArrayLikeFloat_co = ..., size: None | _ShapeLike = ...
    ) -> NDArray[long]: ...
    @overload
    def zipf(self, a: float, size: None = ...) -> int: ...  # type: ignore[misc]
    @overload
    def zipf(
        self, a: _ArrayLikeFloat_co, size: None | _ShapeLike = ...
    ) -> NDArray[long]: ...
    @overload
    def geometric(self, p: float, size: None = ...) -> int: ...  # type: ignore[misc]
    @overload
    def geometric(
        self, p: _ArrayLikeFloat_co, size: None | _ShapeLike = ...
    ) -> NDArray[long]: ...
    @overload
    def hypergeometric(self, ngood: int, nbad: int, nsample: int, size: None = ...) -> int: ...  # type: ignore[misc]
    @overload
    def hypergeometric(
        self,
        ngood: _ArrayLikeInt_co,
        nbad: _ArrayLikeInt_co,
        nsample: _ArrayLikeInt_co,
        size: None | _ShapeLike = ...,
    ) -> NDArray[long]: ...
    @overload
    def logseries(self, p: float, size: None = ...) -> int: ...  # type: ignore[misc]
    @overload
    def logseries(
        self, p: _ArrayLikeFloat_co, size: None | _ShapeLike = ...
    ) -> NDArray[long]: ...
    def multivariate_normal(
        self,
        mean: _ArrayLikeFloat_co,
        cov: _ArrayLikeFloat_co,
        size: None | _ShapeLike = ...,
        check_valid: Literal["warn", "raise", "ignore"] = ...,
        tol: float = ...,
    ) -> NDArray[float64]: ...
    def multinomial(
        self, n: _ArrayLikeInt_co, pvals: _ArrayLikeFloat_co, size: None | _ShapeLike = ...
    ) -> NDArray[long]: ...
    def dirichlet(
        self, alpha: _ArrayLikeFloat_co, size: None | _ShapeLike = ...
    ) -> NDArray[float64]: ...
    def shuffle(self, x: ArrayLike) -> None: ...
    @overload
    def permutation(self, x: int) -> NDArray[long]: ...
    @overload
    def permutation(self, x: ArrayLike) -> NDArray[Any]: ...

_rand: RandomState

beta = _rand.beta
binomial = _rand.binomial
bytes = _rand.bytes
chisquare = _rand.chisquare
choice = _rand.choice
dirichlet = _rand.dirichlet
exponential = _rand.exponential
f = _rand.f
gamma = _rand.gamma
get_state = _rand.get_state
geometric = _rand.geometric
gumbel = _rand.gumbel
hypergeometric = _rand.hypergeometric
laplace = _rand.laplace
logistic = _rand.logistic
lognormal = _rand.lognormal
logseries = _rand.logseries
multinomial = _rand.multinomial
multivariate_normal = _rand.multivariate_normal
negative_binomial = _rand.negative_binomial
noncentral_chisquare = _rand.noncentral_chisquare
noncentral_f = _rand.noncentral_f
normal = _rand.normal
pareto = _rand.pareto
permutation = _rand.permutation
poisson = _rand.poisson
power = _rand.power
rand = _rand.rand
randint = _rand.randint
randn = _rand.randn
random = _rand.random
random_integers = _rand.random_integers
random_sample = _rand.random_sample
rayleigh = _rand.rayleigh
seed = _rand.seed
set_state = _rand.set_state
shuffle = _rand.shuffle
standard_cauchy = _rand.standard_cauchy
standard_exponential = _rand.standard_exponential
standard_gamma = _rand.standard_gamma
standard_normal = _rand.standard_normal
standard_t = _rand.standard_t
triangular = _rand.triangular
uniform = _rand.uniform
vonmises = _rand.vonmises
wald = _rand.wald
weibull = _rand.weibull
zipf = _rand.zipf
# Two legacy that are trivial wrappers around random_sample
sample = _rand.random_sample
ranf = _rand.random_sample

def set_bit_generator(bitgen: BitGenerator) -> None:
    ...

def get_bit_generator() -> BitGenerator:
    ...
```
