## Supplementary software v0.2.1 for "Virtual control arms for paediatric myopia trials: external validation of axial-elongation models": __init__.pyi

```
from numpy._core.records import (
    record,
    recarray,
    find_duplicate,
    format_parser,
    fromarrays,
    fromrecords,
    fromstring,
    fromfile,
    array,
)
__all__ = [
    "record",
    "recarray",
    "format_parser",
    "fromarrays",
    "fromrecords",
    "fromstring",
    "fromfile",
    "array",
    "find_duplicate",
]
```
