## Supplementary software v0.2.1 for "Virtual control arms for paediatric myopia trials: external validation of axial-elongation models": __init__.pyi

```
from numpy._core.strings import (
    equal,
    not_equal,
    greater_equal,
    less_equal,
    greater,
    less,
    add,
    multiply,
    mod,
    isalpha,
    isalnum,
    isdigit,
    isspace,
    isnumeric,
    isdecimal,
    islower,
    isupper,
    istitle,
    str_len,
    find,
    rfind,
    index,
    rindex,
    count,
    startswith,
    endswith,
    decode,
    encode,
    expandtabs,
    center,
    ljust,
    rjust,
    lstrip,
    rstrip,
    strip,
    zfill,
    upper,
    lower,
    swapcase,
    capitalize,
    title,
    replace,
    partition,
    rpartition,
    translate,
)

__all__ = [
    "equal",
    "not_equal",
    "less",
    "less_equal",
    "greater",
    "greater_equal",
    "add",
    "multiply",
    "isalpha",
    "isdigit",
    "isspace",
    "isalnum",
    "islower",
    "isupper",
    "istitle",
    "isdecimal",
    "isnumeric",
    "str_len",
    "find",
    "rfind",
    "index",
    "rindex",
    "count",
    "startswith",
    "endswith",
    "lstrip",
    "rstrip",
    "strip",
    "replace",
    "expandtabs",
    "center",
    "ljust",
    "rjust",
    "zfill",
    "partition",
    "rpartition",
    "upper",
    "lower",
    "swapcase",
    "capitalize",
    "title",
    "mod",
    "decode",
    "encode",
    "translate",
]
```
