## Supplementary software v0.2.1 for "Virtual control arms for paediatric myopia trials: external validation of axial-elongation models": __init__.py

```
"""Common test support for all numpy test scripts.

This single module should provide all the common functionality for numpy tests
in a single location, so that test scripts can just import it and work right
away.

"""
from unittest import TestCase

from . import _private
from ._private.utils import *
from ._private.utils import (_assert_valid_refcount, _gen_alignment_data)
from ._private import extbuild
from . import overrides

__all__ = (
    _private.utils.__all__ + ['TestCase', 'overrides']
)

from numpy._pytesttester import PytestTester
test = PytestTester(__name__)
del PytestTester
```
