## Supplementary software v0.2.1 for "Virtual control arms for paediatric myopia trials: external validation of axial-elongation models": __init__.pyi

```
from unittest import TestCase

from . import overrides
from ._private.utils import (
    HAS_LAPACK64,
    HAS_REFCOUNT,
    IS_EDITABLE,
    IS_INSTALLED,
    IS_MUSL,
    IS_PYPY,
    IS_PYSTON,
    IS_WASM,
    NOGIL_BUILD,
    NUMPY_ROOT,
    IgnoreException,
    KnownFailureException,
    SkipTest,
    assert_,
    assert_allclose,
    assert_almost_equal,
    assert_approx_equal,
    assert_array_almost_equal,
    assert_array_almost_equal_nulp,
    assert_array_compare,
    assert_array_equal,
    assert_array_less,
    assert_array_max_ulp,
    assert_equal,
    assert_no_gc_cycles,
    assert_no_warnings,
    assert_raises,
    assert_raises_regex,
    assert_string_equal,
    assert_warns,
    break_cycles,
    build_err_msg,
    check_support_sve,
    clear_and_catch_warnings,
    decorate_methods,
    jiffies,
    measure,
    memusage,
    print_assert_equal,
    run_threaded,
    rundocs,
    runstring,
    suppress_warnings,
    tempdir,
    temppath,
    verbose,
)

__all__ = [
    "HAS_LAPACK64",
    "HAS_REFCOUNT",
    "IS_EDITABLE",
    "IS_INSTALLED",
    "IS_MUSL",
    "IS_PYPY",
    "IS_PYSTON",
    "IS_WASM",
    "NOGIL_BUILD",
    "NUMPY_ROOT",
    "IgnoreException",
    "KnownFailureException",
    "SkipTest",
    "TestCase",
    "assert_",
    "assert_allclose",
    "assert_almost_equal",
    "assert_approx_equal",
    "assert_array_almost_equal",
    "assert_array_almost_equal_nulp",
    "assert_array_compare",
    "assert_array_equal",
    "assert_array_less",
    "assert_array_max_ulp",
    "assert_equal",
    "assert_no_gc_cycles",
    "assert_no_warnings",
    "assert_raises",
    "assert_raises_regex",
    "assert_string_equal",
    "assert_warns",
    "break_cycles",
    "build_err_msg",
    "check_support_sve",
    "clear_and_catch_warnings",
    "decorate_methods",
    "jiffies",
    "measure",
    "memusage",
    "overrides",
    "print_assert_equal",
    "run_threaded",
    "rundocs",
    "runstring",
    "suppress_warnings",
    "tempdir",
    "temppath",
    "verbose",
]
```
