## Supplementary software v0.2.1 for "Virtual control arms for paediatric myopia trials: external validation of axial-elongation models": extbuild.py

```
"""
Build a c-extension module on-the-fly in tests.
See build_and_import_extensions for usage hints

"""

import os
import pathlib
import subprocess
import sys
import sysconfig
import textwrap

__all__ = ['build_and_import_extension', 'compile_extension_module']


def build_and_import_extension(
        modname, functions, *, prologue="", build_dir=None,
        include_dirs=[], more_init=""):
    """
    Build and imports a c-extension module `modname` from a list of function
    fragments `functions`.


    Parameters
    ----------
    functions : list of fragments
        Each fragment is a sequence of func_name, calling convention, snippet.
    prologue : string
        Code to precede the rest, usually extra ``#include`` or ``#define``
        macros.
    build_dir : pathlib.Path
        Where to build the module, usually a temporary directory
    include_dirs : list
        Extra directories to find include files when compiling
    more_init : string
        Code to appear in the module PyMODINIT_FUNC

    Returns
    -------
    out: module
        The module will have been loaded and is ready for use

    Examples
    --------
    >>> functions = [("test_bytes", "METH_O", \"\"\"
        if ( !PyBytesCheck(args)) {
            Py_RETURN_FALSE;
        }
        Py_RETURN_TRUE;
    \"\"\")]
    >>> mod = build_and_import_extension("testme", functions)
    >>> assert not mod.test_bytes('abc')
    >>> assert mod.test_bytes(b'abc')
    """
    body = prologue + _make_methods(functions, modname)
    init = """
    PyObject *mod = PyModule_Create(&moduledef);
    #ifdef Py_GIL_DISABLED
    PyUnstable_Module_SetGIL(mod, Py_MOD_GIL_NOT_USED);
    #endif
           """
    if not build_dir:
        build_dir = pathlib.Path('.')
    if more_init:
        init += """#define INITERROR return NULL
                """
        init += more_init
    init += "\nreturn mod;"
    source_string = _make_source(modname, init, body)
    try:
        mod_so = compile_extension_module(
            modname, build_dir, include_dirs, source_string)
    except Exception as e:
        # shorten the exception chain
        raise RuntimeError(f"could not compile in {build_dir}:") from e
    import importlib.util
    spec = importlib.util.spec_from_file_location(modname, mod_so)
    foo = importlib.util.module_from_spec(spec)
    spec.loader.exec_module(foo)
    return foo


def compile_extension_module(
        name, builddir, include_dirs,
        source_string, libraries=[], library_dirs=[]):
    """
    Build an extension module and return the filename of the resulting
    native code file.

    Parameters
    ----------
    name : string
        name of the module, possibly including dots if it is a module inside a
        package.
    builddir : pathlib.Path
        Where to build the module, usually a temporary directory
    include_dirs : list
        Extra directories to find include files when compiling
    libraries : list
        Libraries to link into the extension module
    library_dirs: list
        Where to find the libraries, ``-L`` passed to the linker
    """
    modname = name.split('.')[-1]
    dirname = builddir / name
    dirname.mkdir(exist_ok=True)
    cfile = _convert_str_to_file(source_string, dirname)
    include_dirs = include_dirs + [sysconfig.get_config_var('INCLUDEPY')]

    return _c_compile(
        cfile, outputfilename=dirname / modname,
        include_dirs=include_dirs, libraries=[], library_dirs=[],
        )


def _convert_str_to_file(source, dirname):
    """Helper function to create a file ``source.c`` in `dirname` that contains
    the string in `source`. Returns the file name
    """
    filename = dirname / 'source.c'
    with filename.open('w') as f:
        f.write(str(source))
    return filename


def _make_methods(functions, modname):
    """ Turns the name, signature, code in functions into complete functions
    and lists them in a methods_table. Then turns the methods_table into a
    ``PyMethodDef`` structure and returns the resulting code fragment ready
    for compilation
    """
    methods_table = []
    codes = []
    for funcname, flags, code in functions:
        cfuncname = "%s_%s" % (modname, funcname)
        if 'METH_KEYWORDS' in flags:
            signature = '(PyObject *self, PyObject *args, PyObject *kwargs)'
        else:
            signature = '(PyObject *self, PyObject *args)'
        methods_table.append(
            "{\"%s\", (PyCFunction)%s, %s}," % (funcname, cfuncname, flags))
        func_code = """
        static PyObject* {cfuncname}{signature}
        {{
        {code}
        }}
        """.format(cfuncname=cfuncname, signature=signature, code=code)
        codes.append(func_code)

    body = "\n".join(codes) + """
    static PyMethodDef methods[] = {
    %(methods)s
    { NULL }
    };
    static struct PyModuleDef moduledef = {
        PyModuleDef_HEAD_INIT,
        "%(modname)s",  /* m_name */
        NULL,           /* m_doc */
        -1,             /* m_size */
        methods,        /* m_methods */
    };
    """ % dict(methods='\n'.join(methods_table), modname=modname)
    return body


def _make_source(name, init, body):
    """ Combines the code fragments into source code ready to be compiled
    """
    code = """
    #include <Python.h>

    %(body)s

    PyMODINIT_FUNC
    PyInit_%(name)s(void) {
    %(init)s
    }
    """ % dict(
        name=name, init=init, body=body,
    )
    return code


def _c_compile(cfile, outputfilename, include_dirs=[], libraries=[],
               library_dirs=[]):
    if sys.platform == 'win32':
        compile_extra = ["/we4013"]
        link_extra = ["/LIBPATH:" + os.path.join(sys.base_prefix, 'libs')]
    elif sys.platform.startswith('linux'):
        compile_extra = [
            "-O0", "-g", "-Werror=implicit-function-declaration", "-fPIC"]
        link_extra = []
    else:
        compile_extra = link_extra = []
        pass
    if sys.platform == 'win32':
        link_extra = link_extra + ['/DEBUG']  # generate .pdb file
    if sys.platform == 'darwin':
        # support Fink & Darwinports
        for s in ('/sw/', '/opt/local/'):
            if (s + 'include' not in include_dirs
                    and os.path.exists(s + 'include')):
                include_dirs.append(s + 'include')
            if s + 'lib' not in library_dirs and os.path.exists(s + 'lib'):
                library_dirs.append(s + 'lib')

    outputfilename = outputfilename.with_suffix(get_so_suffix())
    build(
        cfile, outputfilename,
        compile_extra, link_extra,
        include_dirs, libraries, library_dirs)
    return outputfilename


def build(cfile, outputfilename, compile_extra, link_extra,
          include_dirs, libraries, library_dirs):
    "use meson to build"

    build_dir = cfile.parent / "build"
    os.makedirs(build_dir, exist_ok=True)
    so_name = outputfilename.parts[-1]
    with open(cfile.parent / "meson.build", "wt") as fid:
        includes = ['-I' + d for d in include_dirs]
        link_dirs = ['-L' + d for d in library_dirs]
        fid.write(textwrap.dedent(f"""\
            project('foo', 'c')
            shared_module('{so_name}', '{cfile.parts[-1]}',
                c_args: {includes} + {compile_extra},
                link_args: {link_dirs} + {link_extra},
                link_with: {libraries},
                name_prefix: '',
                name_suffix: 'dummy',
            )
        """))
    if sys.platform == "win32":
        subprocess.check_call(["meson", "setup",
                               "--buildtype=release",
                               "--vsenv", ".."],
                              cwd=build_dir,
                              )
    else:
        subprocess.check_call(["meson", "setup", "--vsenv", ".."],
                              cwd=build_dir
                              )
    subprocess.check_call(["meson", "compile"], cwd=build_dir)
    os.rename(str(build_dir / so_name) + ".dummy", cfile.parent / so_name)

def get_so_suffix():
    ret = sysconfig.get_config_var('EXT_SUFFIX')
    assert ret
    return ret
```
