## Supplementary software v0.2.1 for "Virtual control arms for paediatric myopia trials: external validation of axial-elongation models": extbuild.pyi

```
import pathlib
import types
from collections.abc import Sequence

__all__ = ["build_and_import_extension", "compile_extension_module"]

def build_and_import_extension(
    modname: str,
    functions: Sequence[tuple[str, str, str]],
    *,
    prologue: str = "",
    build_dir: pathlib.Path | None = None,
    include_dirs: Sequence[str] = [],
    more_init: str = "",
) -> types.ModuleType: ...

#
def compile_extension_module(
    name: str,
    builddir: pathlib.Path,
    include_dirs: Sequence[str],
    source_string: str,
    libraries: Sequence[str] = [],
    library_dirs: Sequence[str] = [],
) -> pathlib.Path: ...
```
