## Supplementary software v0.2.1 for "Virtual control arms for paediatric myopia trials: external validation of axial-elongation models": utils.py

```
"""
Utility function to facilitate testing.

"""
import os
import sys
import pathlib
import platform
import re
import gc
import operator
import warnings
from functools import partial, wraps
import shutil
import contextlib
from tempfile import mkdtemp, mkstemp
from unittest.case import SkipTest
from warnings import WarningMessage
import pprint
import sysconfig
import concurrent.futures
import threading
import importlib.metadata

import numpy as np
from numpy._core import (
     intp, float32, empty, arange, array_repr, ndarray, isnat, array)
from numpy import isfinite, isnan, isinf
import numpy.linalg._umath_linalg
from numpy._utils import _rename_parameter

from io import StringIO


__all__ = [
        'assert_equal', 'assert_almost_equal', 'assert_approx_equal',
        'assert_array_equal', 'assert_array_less', 'assert_string_equal',
        'assert_array_almost_equal', 'assert_raises', 'build_err_msg',
        'decorate_methods', 'jiffies', 'memusage', 'print_assert_equal',
        'rundocs', 'runstring', 'verbose', 'measure',
        'assert_', 'assert_array_almost_equal_nulp', 'assert_raises_regex',
        'assert_array_max_ulp', 'assert_warns', 'assert_no_warnings',
        'assert_allclose', 'IgnoreException', 'clear_and_catch_warnings',
        'SkipTest', 'KnownFailureException', 'temppath', 'tempdir', 'IS_PYPY',
        'HAS_REFCOUNT', "IS_WASM", 'suppress_warnings', 'assert_array_compare',
        'assert_no_gc_cycles', 'break_cycles', 'HAS_LAPACK64', 'IS_PYSTON',
        'IS_MUSL', 'check_support_sve', 'NOGIL_BUILD',
        'IS_EDITABLE', 'IS_INSTALLED', 'NUMPY_ROOT', 'run_threaded', 'IS_64BIT',
        ]


class KnownFailureException(Exception):
    '''Raise this exception to mark a test as a known failing test.'''
    pass


KnownFailureTest = KnownFailureException  # backwards compat
verbose = 0

NUMPY_ROOT = pathlib.Path(np.__file__).parent

try:
    np_dist = importlib.metadata.distribution('numpy')
except importlib.metadata.PackageNotFoundError:
    IS_INSTALLED = IS_EDITABLE = False
else:
    IS_INSTALLED = True
    try:
        if sys.version_info >= (3, 13):
            IS_EDITABLE = np_dist.origin.dir_info.editable
        else:
            # Backport importlib.metadata.Distribution.origin
            import json, types  # noqa: E401
            origin = json.loads(
                np_dist.read_text('direct_url.json') or '{}',
                object_hook=lambda data: types.SimpleNamespace(**data),
            )
            IS_EDITABLE = origin.dir_info.editable
    except AttributeError:
        IS_EDITABLE = False

    # spin installs numpy directly via meson, instead of using meson-python, and
    # runs the module by setting PYTHONPATH. This is problematic because the
    # resulting installation lacks the Python metadata (.dist-info), and numpy
    # might already be installed on the environment, causing us to find its
    # metadata, even though we are not actually loading that package.
    # Work around this issue by checking if the numpy root matches.
    if not IS_EDITABLE and np_dist.locate_file('numpy') != NUMPY_ROOT:
        IS_INSTALLED = False

IS_WASM = platform.machine() in ["wasm32", "wasm64"]
IS_PYPY = sys.implementation.name == 'pypy'
IS_PYSTON = hasattr(sys, "pyston_version_info")
HAS_REFCOUNT = getattr(sys, 'getrefcount', None) is not None and not IS_PYSTON
HAS_LAPACK64 = numpy.linalg._umath_linalg._ilp64

IS_MUSL = False
# alternate way is
# from packaging.tags import sys_tags
#     _tags = list(sys_tags())
#     if 'musllinux' in _tags[0].platform:
_v = sysconfig.get_config_var('HOST_GNU_TYPE') or ''
if 'musl' in _v:
    IS_MUSL = True

NOGIL_BUILD = bool(sysconfig.get_config_var("Py_GIL_DISABLED"))
IS_64BIT = np.dtype(np.intp).itemsize == 8

def assert_(val, msg=''):
    """
    Assert that works in release mode.
    Accepts callable msg to allow deferring evaluation until failure.

    The Python built-in ``assert`` does not work when executing code in
    optimized mode (the ``-O`` flag) - no byte-code is generated for it.

    For documentation on usage, refer to the Python documentation.

    """
    __tracebackhide__ = True  # Hide traceback for py.test
    if not val:
        try:
            smsg = msg()
        except TypeError:
            smsg = msg
        raise AssertionError(smsg)


if os.name == 'nt':
    # Code "stolen" from enthought/debug/memusage.py
    def GetPerformanceAttributes(object, counter, instance=None,
                                 inum=-1, format=None, machine=None):
        # NOTE: Many counters require 2 samples to give accurate results,
        # including "% Processor Time" (as by definition, at any instant, a
        # thread's CPU usage is either 0 or 100).  To read counters like this,
        # you should copy this function, but keep the counter open, and call
        # CollectQueryData() each time you need to know.
        # See http://msdn.microsoft.com/library/en-us/dnperfmo/html/perfmonpt2.asp
        #(dead link)
        # My older explanation for this was that the "AddCounter" process
        # forced the CPU to 100%, but the above makes more sense :)
        import win32pdh
        if format is None:
            format = win32pdh.PDH_FMT_LONG
        path = win32pdh.MakeCounterPath((machine, object, instance, None,
                                         inum, counter))
        hq = win32pdh.OpenQuery()
        try:
            hc = win32pdh.AddCounter(hq, path)
            try:
                win32pdh.CollectQueryData(hq)
                type, val = win32pdh.GetFormattedCounterValue(hc, format)
                return val
            finally:
                win32pdh.RemoveCounter(hc)
        finally:
            win32pdh.CloseQuery(hq)

    def memusage(processName="python", instance=0):
        # from win32pdhutil, part of the win32all package
        import win32pdh
        return GetPerformanceAttributes("Process", "Virtual Bytes",
                                        processName, instance,
                                        win32pdh.PDH_FMT_LONG, None)
elif sys.platform[:5] == 'linux':

    def memusage(_proc_pid_stat=f'/proc/{os.getpid()}/stat'):
        """
        Return virtual memory size in bytes of the running python.

        """
        try:
            with open(_proc_pid_stat) as f:
                l = f.readline().split(' ')
            return int(l[22])
        except Exception:
            return
else:
    def memusage():
        """
        Return memory usage of running python. [Not implemented]

        """
        raise NotImplementedError


if sys.platform[:5] == 'linux':
    def jiffies(_proc_pid_stat=f'/proc/{os.getpid()}/stat', _load_time=[]):
        """
        Return number of jiffies elapsed.

        Return number of jiffies (1/100ths of a second) that this
        process has been scheduled in user mode. See man 5 proc.

        """
        import time
        if not _load_time:
            _load_time.append(time.time())
        try:
            with open(_proc_pid_stat) as f:
                l = f.readline().split(' ')
            return int(l[13])
        except Exception:
            return int(100 * (time.time() - _load_time[0]))
else:
    # os.getpid is not in all platforms available.
    # Using time is safe but inaccurate, especially when process
    # was suspended or sleeping.
    def jiffies(_load_time=[]):
        """
        Return number of jiffies elapsed.

        Return number of jiffies (1/100ths of a second) that this
        process has been scheduled in user mode. See man 5 proc.

        """
        import time
        if not _load_time:
            _load_time.append(time.time())
        return int(100 * (time.time() - _load_time[0]))


def build_err_msg(arrays, err_msg, header='Items are not equal:',
                  verbose=True, names=('ACTUAL', 'DESIRED'), precision=8):
    msg = ['\n' + header]
    err_msg = str(err_msg)
    if err_msg:
        if err_msg.find('\n') == -1 and len(err_msg) < 79 - len(header):
            msg = [msg[0] + ' ' + err_msg]
        else:
            msg.append(err_msg)
    if verbose:
        for i, a in enumerate(arrays):

            if isinstance(a, ndarray):
                # precision argument is only needed if the objects are ndarrays
                r_func = partial(array_repr, precision=precision)
            else:
                r_func = repr

            try:
                r = r_func(a)
            except Exception as exc:
                r = f'[repr failed for <{type(a).__name__}>: {exc}]'
            if r.count('\n') > 3:
                r = '\n'.join(r.splitlines()[:3])
                r += '...'
            msg.append(f' {names[i]}: {r}')
    return '\n'.join(msg)


def assert_equal(actual, desired, err_msg='', verbose=True, *, strict=False):
    """
    Raises an AssertionError if two objects are not equal.

    Given two objects (scalars, lists, tuples, dictionaries or numpy arrays),
    check that all elements of these objects are equal. An exception is raised
    at the first conflicting values.

    This function handles NaN comparisons as if NaN was a "normal" number.
    That is, AssertionError is not raised if both objects have NaNs in the same
    positions.  This is in contrast to the IEEE standard on NaNs, which says
    that NaN compared to anything must return False.

    Parameters
    ----------
    actual : array_like
        The object to check.
    desired : array_like
        The expected object.
    err_msg : str, optional
        The error message to be printed in case of failure.
    verbose : bool, optional
        If True, the conflicting values are appended to the error message.
    strict : bool, optional
        If True and either of the `actual` and `desired` arguments is an array,
        raise an ``AssertionError`` when either the shape or the data type of
        the arguments does not match. If neither argument is an array, this
        parameter has no effect.

        .. versionadded:: 2.0.0

    Raises
    ------
    AssertionError
        If actual and desired are not equal.

    See Also
    --------
    assert_allclose
    assert_array_almost_equal_nulp,
    assert_array_max_ulp,

    Notes
    -----
    By default, when one of `actual` and `desired` is a scalar and the other is
    an array, the function checks that each element of the array is equal to
    the scalar. This behaviour can be disabled by setting ``strict==True``.

    Examples
    --------
    >>> np.testing.assert_equal([4, 5], [4, 6])
    Traceback (most recent call last):
        ...
    AssertionError:
    Items are not equal:
    item=1
     ACTUAL: 5
     DESIRED: 6

    The following comparison does not raise an exception.  There are NaNs
    in the inputs, but they are in the same positions.

    >>> np.testing.assert_equal(np.array([1.0, 2.0, np.nan]), [1, 2, np.nan])

    As mentioned in the Notes section, `assert_equal` has special
    handling for scalars when one of the arguments is an array.
    Here, the test checks that each value in `x` is 3:

    >>> x = np.full((2, 5), fill_value=3)
    >>> np.testing.assert_equal(x, 3)

    Use `strict` to raise an AssertionError when comparing a scalar with an
    array of a different shape:

    >>> np.testing.assert_equal(x, 3, strict=True)
    Traceback (most recent call last):
        ...
    AssertionError:
    Arrays are not equal
    <BLANKLINE>
    (shapes (2, 5), () mismatch)
     ACTUAL: array([[3, 3, 3, 3, 3],
           [3, 3, 3, 3, 3]])
     DESIRED: array(3)

    The `strict` parameter also ensures that the array data types match:

    >>> x = np.array([2, 2, 2])
    >>> y = np.array([2., 2., 2.], dtype=np.float32)
    >>> np.testing.assert_equal(x, y, strict=True)
    Traceback (most recent call last):
        ...
    AssertionError:
    Arrays are not equal
    <BLANKLINE>
    (dtypes int64, float32 mismatch)
     ACTUAL: array([2, 2, 2])
     DESIRED: array([2., 2., 2.], dtype=float32)
    """
    __tracebackhide__ = True  # Hide traceback for py.test
    if isinstance(desired, dict):
        if not isinstance(actual, dict):
            raise AssertionError(repr(type(actual)))
        assert_equal(len(actual), len(desired), err_msg, verbose)
        for k, i in desired.items():
            if k not in actual:
                raise AssertionError(repr(k))
            assert_equal(actual[k], desired[k], f'key={k!r}\n{err_msg}',
                         verbose)
        return
    if isinstance(desired, (list, tuple)) and isinstance(actual, (list, tuple)):
        assert_equal(len(actual), len(desired), err_msg, verbose)
        for k in range(len(desired)):
            assert_equal(actual[k], desired[k], f'item={k!r}\n{err_msg}',
                         verbose)
        return
    from numpy._core import ndarray, isscalar, signbit
    from numpy import iscomplexobj, real, imag
    if isinstance(actual, ndarray) or isinstance(desired, ndarray):
        return assert_array_equal(actual, desired, err_msg, verbose,
                                  strict=strict)
    msg = build_err_msg([actual, desired], err_msg, verbose=verbose)

    # Handle complex numbers: separate into real/imag to handle
    # nan/inf/negative zero correctly
    # XXX: catch ValueError for subclasses of ndarray where iscomplex fail
    try:
        usecomplex = iscomplexobj(actual) or iscomplexobj(desired)
    except (ValueError, TypeError):
        usecomplex = False

    if usecomplex:
        if iscomplexobj(actual):
            actualr = real(actual)
            actuali = imag(actual)
        else:
            actualr = actual
            actuali = 0
        if iscomplexobj(desired):
            desiredr = real(desired)
            desiredi = imag(desired)
        else:
            desiredr = desired
            desiredi = 0
        try:
            assert_equal(actualr, desiredr)
            assert_equal(actuali, desiredi)
        except AssertionError:
            raise AssertionError(msg)

    # isscalar test to check cases such as [np.nan] != np.nan
    if isscalar(desired) != isscalar(actual):
        raise AssertionError(msg)

    try:
        isdesnat = isnat(desired)
        isactnat = isnat(actual)
        dtypes_match = (np.asarray(desired).dtype.type ==
                        np.asarray(actual).dtype.type)
        if isdesnat and isactnat:
            # If both are NaT (and have the same dtype -- datetime or
            # timedelta) they are considered equal.
            if dtypes_match:
                return
            else:
                raise AssertionError(msg)

    except (TypeError, ValueError, NotImplementedError):
        pass

    # Inf/nan/negative zero handling
    try:
        isdesnan = isnan(desired)
        isactnan = isnan(actual)
        if isdesnan and isactnan:
            return  # both nan, so equal

        # handle signed zero specially for floats
        array_actual = np.asarray(actual)
        array_desired = np.asarray(desired)
        if (array_actual.dtype.char in 'Mm' or
                array_desired.dtype.char in 'Mm'):
            # version 1.18
            # until this version, isnan failed for datetime64 and timedelta64.
            # Now it succeeds but comparison to scalar with a different type
            # emits a DeprecationWarning.
            # Avoid that by skipping the next check
            raise NotImplementedError('cannot compare to a scalar '
                                      'with a different type')

        if desired == 0 and actual == 0:
            if not signbit(desired) == signbit(actual):
                raise AssertionError(msg)

    except (TypeError, ValueError, NotImplementedError):
        pass

    try:
        # Explicitly use __eq__ for comparison, gh-2552
        if not (desired == actual):
            raise AssertionError(msg)

    except (DeprecationWarning, FutureWarning) as e:
        # this handles the case when the two types are not even comparable
        if 'elementwise == comparison' in e.args[0]:
            raise AssertionError(msg)
        else:
            raise


def print_assert_equal(test_string, actual, desired):
    """
    Test if two objects are equal, and print an error message if test fails.

    The test is performed with ``actual == desired``.

    Parameters
    ----------
    test_string : str
        The message supplied to AssertionError.
    actual : object
        The object to test for equality against `desired`.
    desired : object
        The expected result.

    Examples
    --------
    >>> np.testing.print_assert_equal('Test XYZ of func xyz', [0, 1], [0, 1])
    >>> np.testing.print_assert_equal('Test XYZ of func xyz', [0, 1], [0, 2])
    Traceback (most recent call last):
    ...
    AssertionError: Test XYZ of func xyz failed
    ACTUAL:
    [0, 1]
    DESIRED:
    [0, 2]

    """
    __tracebackhide__ = True  # Hide traceback for py.test
    import pprint

    if not (actual == desired):
        msg = StringIO()
        msg.write(test_string)
        msg.write(' failed\nACTUAL: \n')
        pprint.pprint(actual, msg)
        msg.write('DESIRED: \n')
        pprint.pprint(desired, msg)
        raise AssertionError(msg.getvalue())


def assert_almost_equal(actual, desired, decimal=7, err_msg='', verbose=True):
    """
    Raises an AssertionError if two items are not equal up to desired
    precision.

    .. note:: It is recommended to use one of `assert_allclose`,
              `assert_array_almost_equal_nulp` or `assert_array_max_ulp`
              instead of this function for more consistent floating point
              comparisons.

    The test verifies that the elements of `actual` and `desired` satisfy::

        abs(desired-actual) < float64(1.5 * 10**(-decimal))

    That is a looser test than originally documented, but agrees with what the
    actual implementation in `assert_array_almost_equal` did up to rounding
    vagaries. An exception is raised at conflicting values. For ndarrays this
    delegates to assert_array_almost_equal

    Parameters
    ----------
    actual : array_like
        The object to check.
    desired : array_like
        The expected object.
    decimal : int, optional
        Desired precision, default is 7.
    err_msg : str, optional
        The error message to be printed in case of failure.
    verbose : bool, optional
        If True, the conflicting values are appended to the error message.

    Raises
    ------
    AssertionError
      If actual and desired are not equal up to specified precision.

    See Also
    --------
    assert_allclose: Compare two array_like objects for equality with desired
                     relative and/or absolute precision.
    assert_array_almost_equal_nulp, assert_array_max_ulp, assert_equal

    Examples
    --------
    >>> from numpy.testing import assert_almost_equal
    >>> assert_almost_equal(2.3333333333333, 2.33333334)
    >>> assert_almost_equal(2.3333333333333, 2.33333334, decimal=10)
    Traceback (most recent call last):
        ...
    AssertionError:
    Arrays are not almost equal to 10 decimals
     ACTUAL: 2.3333333333333
     DESIRED: 2.33333334

    >>> assert_almost_equal(np.array([1.0,2.3333333333333]),
    ...                     np.array([1.0,2.33333334]), decimal=9)
    Traceback (most recent call last):
        ...
    AssertionError:
    Arrays are not almost equal to 9 decimals
    <BLANKLINE>
    Mismatched elements: 1 / 2 (50%)
    Max absolute difference among violations: 6.66669964e-09
    Max relative difference among violations: 2.85715698e-09
     ACTUAL: array([1.         , 2.333333333])
     DESIRED: array([1.        , 2.33333334])

    """
    __tracebackhide__ = True  # Hide traceback for py.test
    from numpy._core import ndarray
    from numpy import iscomplexobj, real, imag

    # Handle complex numbers: separate into real/imag to handle
    # nan/inf/negative zero correctly
    # XXX: catch ValueError for subclasses of ndarray where iscomplex fail
    try:
        usecomplex = iscomplexobj(actual) or iscomplexobj(desired)
    except ValueError:
        usecomplex = False

    def _build_err_msg():
        header = ('Arrays are not almost equal to %d decimals' % decimal)
        return build_err_msg([actual, desired], err_msg, verbose=verbose,
                             header=header)

    if usecomplex:
        if iscomplexobj(actual):
            actualr = real(actual)
            actuali = imag(actual)
        else:
            actualr = actual
            actuali = 0
        if iscomplexobj(desired):
            desiredr = real(desired)
            desiredi = imag(desired)
        else:
            desiredr = desired
            desiredi = 0
        try:
            assert_almost_equal(actualr, desiredr, decimal=decimal)
            assert_almost_equal(actuali, desiredi, decimal=decimal)
        except AssertionError:
            raise AssertionError(_build_err_msg())

    if isinstance(actual, (ndarray, tuple, list)) \
            or isinstance(desired, (ndarray, tuple, list)):
        return assert_array_almost_equal(actual, desired, decimal, err_msg)
    try:
        # If one of desired/actual is not finite, handle it specially here:
        # check that both are nan if any is a nan, and test for equality
        # otherwise
        if not (isfinite(desired) and isfinite(actual)):
            if isnan(desired) or isnan(actual):
                if not (isnan(desired) and isnan(actual)):
                    raise AssertionError(_build_err_msg())
            else:
                if not desired == actual:
                    raise AssertionError(_build_err_msg())
            return
    except (NotImplementedError, TypeError):
        pass
    if abs(desired - actual) >= np.float64(1.5 * 10.0**(-decimal)):
        raise AssertionError(_build_err_msg())


def assert_approx_equal(actual, desired, significant=7, err_msg='',
                        verbose=True):
    """
    Raises an AssertionError if two items are not equal up to significant
    digits.

    .. note:: It is recommended to use one of `assert_allclose`,
              `assert_array_almost_equal_nulp` or `assert_array_max_ulp`
              instead of this function for more consistent floating point
              comparisons.

    Given two numbers, check that they are approximately equal.
    Approximately equal is defined as the number of significant digits
    that agree.

    Parameters
    ----------
    actual : scalar
        The object to check.
    desired : scalar
        The expected object.
    significant : int, optional
        Desired precision, default is 7.
    err_msg : str, optional
        The error message to be printed in case of failure.
    verbose : bool, optional
        If True, the conflicting values are appended to the error message.

    Raises
    ------
    AssertionError
      If actual and desired are not equal up to specified precision.

    See Also
    --------
    assert_allclose: Compare two array_like objects for equality with desired
                     relative and/or absolute precision.
    assert_array_almost_equal_nulp, assert_array_max_ulp, assert_equal

    Examples
    --------
    >>> np.testing.assert_approx_equal(0.12345677777777e-20, 0.1234567e-20)
    >>> np.testing.assert_approx_equal(0.12345670e-20, 0.12345671e-20,
    ...                                significant=8)
    >>> np.testing.assert_approx_equal(0.12345670e-20, 0.12345672e-20,
    ...                                significant=8)
    Traceback (most recent call last):
        ...
    AssertionError:
    Items are not equal to 8 significant digits:
     ACTUAL: 1.234567e-21
     DESIRED: 1.2345672e-21

    the evaluated condition that raises the exception is

    >>> abs(0.12345670e-20/1e-21 - 0.12345672e-20/1e-21) >= 10**-(8-1)
    True

    """
    __tracebackhide__ = True  # Hide traceback for py.test
    import numpy as np

    (actual, desired) = map(float, (actual, desired))
    if desired == actual:
        return
    # Normalized the numbers to be in range (-10.0,10.0)
    # scale = float(pow(10,math.floor(math.log10(0.5*(abs(desired)+abs(actual))))))
    with np.errstate(invalid='ignore'):
        scale = 0.5 * (np.abs(desired) + np.abs(actual))
        scale = np.power(10, np.floor(np.log10(scale)))
    try:
        sc_desired = desired / scale
    except ZeroDivisionError:
        sc_desired = 0.0
    try:
        sc_actual = actual / scale
    except ZeroDivisionError:
        sc_actual = 0.0
    msg = build_err_msg(
        [actual, desired], err_msg,
        header='Items are not equal to %d significant digits:' % significant,
        verbose=verbose)
    try:
        # If one of desired/actual is not finite, handle it specially here:
        # check that both are nan if any is a nan, and test for equality
        # otherwise
        if not (isfinite(desired) and isfinite(actual)):
            if isnan(desired) or isnan(actual):
                if not (isnan(desired) and isnan(actual)):
                    raise AssertionError(msg)
            else:
                if not desired == actual:
                    raise AssertionError(msg)
            return
    except (TypeError, NotImplementedError):
        pass
    if np.abs(sc_desired - sc_actual) >= np.power(10., -(significant - 1)):
        raise AssertionError(msg)


def assert_array_compare(comparison, x, y, err_msg='', verbose=True, header='',
                         precision=6, equal_nan=True, equal_inf=True,
                         *, strict=False, names=('ACTUAL', 'DESIRED')):
    __tracebackhide__ = True  # Hide traceback for py.test
    from numpy._core import (array2string, isnan, inf, errstate,
                            all, max, object_)

    x = np.asanyarray(x)
    y = np.asanyarray(y)

    # original array for output formatting
    ox, oy = x, y

    def isnumber(x):
        return x.dtype.char in '?bhilqpBHILQPefdgFDG'

    def istime(x):
        return x.dtype.char in "Mm"

    def isvstring(x):
        return x.dtype.char == "T"

    def func_assert_same_pos(x, y, func=isnan, hasval='nan'):
        """Handling nan/inf.

        Combine results of running func on x and y, checking that they are True
        at the same locations.

        """
        __tracebackhide__ = True  # Hide traceback for py.test

        x_id = func(x)
        y_id = func(y)
        # We include work-arounds here to handle three types of slightly
        # pathological ndarray subclasses:
        # (1) all() on `masked` array scalars can return masked arrays, so we
        #     use != True
        # (2) __eq__ on some ndarray subclasses returns Python booleans
        #     instead of element-wise comparisons, so we cast to np.bool() and
        #     use isinstance(..., bool) checks
        # (3) subclasses with bare-bones __array_function__ implementations may
        #     not implement np.all(), so favor using the .all() method
        # We are not committed to supporting such subclasses, but it's nice to
        # support them if possible.
        if np.bool(x_id == y_id).all() != True:
            msg = build_err_msg(
                [x, y],
                err_msg + '\n%s location mismatch:'
                % (hasval), verbose=verbose, header=header,
                names=names,
                precision=precision)
            raise AssertionError(msg)
        # If there is a scalar, then here we know the array has the same
        # flag as it everywhere, so we should return the scalar flag.
        if isinstance(x_id, bool) or x_id.ndim == 0:
            return np.bool(x_id)
        elif isinstance(y_id, bool) or y_id.ndim == 0:
            return np.bool(y_id)
        else:
            return y_id

    try:
        if strict:
            cond = x.shape == y.shape and x.dtype == y.dtype
        else:
            cond = (x.shape == () or y.shape == ()) or x.shape == y.shape
        if not cond:
            if x.shape != y.shape:
                reason = f'\n(shapes {x.shape}, {y.shape} mismatch)'
            else:
                reason = f'\n(dtypes {x.dtype}, {y.dtype} mismatch)'
            msg = build_err_msg([x, y],
                                err_msg
                                + reason,
                                verbose=verbose, header=header,
                                names=names,
                                precision=precision)
            raise AssertionError(msg)

        flagged = np.bool(False)
        if isnumber(x) and isnumber(y):
            if equal_nan:
                flagged = func_assert_same_pos(x, y, func=isnan, hasval='nan')

            if equal_inf:
                flagged |= func_assert_same_pos(x, y,
                                                func=lambda xy: xy == +inf,
                                                hasval='+inf')
                flagged |= func_assert_same_pos(x, y,
                                                func=lambda xy: xy == -inf,
                                                hasval='-inf')

        elif istime(x) and istime(y):
            # If one is datetime64 and the other timedelta64 there is no point
            if equal_nan and x.dtype.type == y.dtype.type:
                flagged = func_assert_same_pos(x, y, func=isnat, hasval="NaT")

        elif isvstring(x) and isvstring(y):
            dt = x.dtype
            if equal_nan and dt == y.dtype and hasattr(dt, 'na_object'):
                is_nan = (isinstance(dt.na_object, float) and
                          np.isnan(dt.na_object))
                bool_errors = 0
                try:
                    bool(dt.na_object)
                except TypeError:
                    bool_errors = 1
                if is_nan or bool_errors:
                    # nan-like NA object
                    flagged = func_assert_same_pos(
                        x, y, func=isnan, hasval=x.dtype.na_object)

        if flagged.ndim > 0:
            x, y = x[~flagged], y[~flagged]
            # Only do the comparison if actual values are left
            if x.size == 0:
                return
        elif flagged:
            # no sense doing comparison if everything is flagged.
            return

        val = comparison(x, y)
        invalids = np.logical_not(val)

        if isinstance(val, bool):
            cond = val
            reduced = array([val])
        else:
            reduced = val.ravel()
            cond = reduced.all()

        # The below comparison is a hack to ensure that fully masked
        # results, for which val.ravel().all() returns np.ma.masked,
        # do not trigger a failure (np.ma.masked != True evaluates as
        # np.ma.masked, which is falsy).
        if cond != True:
            n_mismatch = reduced.size - reduced.sum(dtype=intp)
            n_elements = flagged.size if flagged.ndim != 0 else reduced.size
            percent_mismatch = 100 * n_mismatch / n_elements
            remarks = [
                'Mismatched elements: {} / {} ({:.3g}%)'.format(
                    n_mismatch, n_elements, percent_mismatch)]

            with errstate(all='ignore'):
                # ignore errors for non-numeric types
                with contextlib.suppress(TypeError):
                    error = abs(x - y)
                    if np.issubdtype(x.dtype, np.unsignedinteger):
                        error2 = abs(y - x)
                        np.minimum(error, error2, out=error)

                    reduced_error = error[invalids]
                    max_abs_error = max(reduced_error)
                    if getattr(error, 'dtype', object_) == object_:
                        remarks.append(
                            'Max absolute difference among violations: '
                            + str(max_abs_error))
                    else:
                        remarks.append(
                            'Max absolute difference among violations: '
                            + array2string(max_abs_error))

                    # note: this definition of relative error matches that one
                    # used by assert_allclose (found in np.isclose)
                    # Filter values where the divisor would be zero
                    nonzero = np.bool(y != 0)
                    nonzero_and_invalid = np.logical_and(invalids, nonzero)

                    if all(~nonzero_and_invalid):
                        max_rel_error = array(inf)
                    else:
                        nonzero_invalid_error = error[nonzero_and_invalid]
                        broadcasted_y = np.broadcast_to(y, error.shape)
                        nonzero_invalid_y = broadcasted_y[nonzero_and_invalid]
                        max_rel_error = max(nonzero_invalid_error
                                            / abs(nonzero_invalid_y))

                    if getattr(error, 'dtype', object_) == object_:
                        remarks.append(
                            'Max relative difference among violations: '
                            + str(max_rel_error))
                    else:
                        remarks.append(
                            'Max relative difference among violations: '
                            + array2string(max_rel_error))
            err_msg = str(err_msg)
            err_msg += '\n' + '\n'.join(remarks)
            msg = build_err_msg([ox, oy], err_msg,
                                verbose=verbose, header=header,
                                names=names,
                                precision=precision)
            raise AssertionError(msg)
    except ValueError:
        import traceback
        efmt = traceback.format_exc()
        header = f'error during assertion:\n\n{efmt}\n\n{header}'

        msg = build_err_msg([x, y], err_msg, verbose=verbose, header=header,
                            names=names, precision=precision)
        raise ValueError(msg)


@_rename_parameter(['x', 'y'], ['actual', 'desired'], dep_version='2.0.0')
def assert_array_equal(actual, desired, err_msg='', verbose=True, *,
                       strict=False):
    """
    Raises an AssertionError if two array_like objects are not equal.

    Given two array_like objects, check that the shape is equal and all
    elements of these objects are equal (but see the Notes for the special
    handling of a scalar). An exception is raised at shape mismatch or
    conflicting values. In contrast to the standard usage in numpy, NaNs
    are compared like numbers, no assertion is raised if both objects have
    NaNs in the same positions.

    The usual caution for verifying equality with floating point numbers is
    advised.

    .. note:: When either `actual` or `desired` is already an instance of
        `numpy.ndarray` and `desired` is not a ``dict``, the behavior of
        ``assert_equal(actual, desired)`` is identical to the behavior of this
        function. Otherwise, this function performs `np.asanyarray` on the
        inputs before comparison, whereas `assert_equal` defines special
        comparison rules for common Python types. For example, only
        `assert_equal` can be used to compare nested Python lists. In new code,
        consider using only `assert_equal`, explicitly converting either
        `actual` or `desired` to arrays if the behavior of `assert_array_equal`
        is desired.

    Parameters
    ----------
    actual : array_like
        The actual object to check.
    desired : array_like
        The desired, expected object.
    err_msg : str, optional
        The error message to be printed in case of failure.
    verbose : bool, optional
        If True, the conflicting values are appended to the error message.
    strict : bool, optional
        If True, raise an AssertionError when either the shape or the data
        type of the array_like objects does not match. The special
        handling for scalars mentioned in the Notes section is disabled.

        .. versionadded:: 1.24.0

    Raises
    ------
    AssertionError
        If actual and desired objects are not equal.

    See Also
    --------
    assert_allclose: Compare two array_like objects for equality with desired
                     relative and/or absolute precision.
    assert_array_almost_equal_nulp, assert_array_max_ulp, assert_equal

    Notes
    -----
    When one of `actual` and `desired` is a scalar and the other is array_like,
    the function checks that each element of the array_like object is equal to
    the scalar. This behaviour can be disabled with the `strict` parameter.

    Examples
    --------
    The first assert does not raise an exception:

    >>> np.testing.assert_array_equal([1.0,2.33333,np.nan],
    ...                               [np.exp(0),2.33333, np.nan])

    Assert fails with numerical imprecision with floats:

    >>> np.testing.assert_array_equal([1.0,np.pi,np.nan],
    ...                               [1, np.sqrt(np.pi)**2, np.nan])
    Traceback (most recent call last):
        ...
    AssertionError:
    Arrays are not equal
    <BLANKLINE>
    Mismatched elements: 1 / 3 (33.3%)
    Max absolute difference among violations: 4.4408921e-16
    Max relative difference among violations: 1.41357986e-16
     ACTUAL: array([1.      , 3.141593,      nan])
     DESIRED: array([1.      , 3.141593,      nan])

    Use `assert_allclose` or one of the nulp (number of floating point values)
    functions for these cases instead:

    >>> np.testing.assert_allclose([1.0,np.pi,np.nan],
    ...                            [1, np.sqrt(np.pi)**2, np.nan],
    ...                            rtol=1e-10, atol=0)

    As mentioned in the Notes section, `assert_array_equal` has special
    handling for scalars. Here the test checks that each value in `x` is 3:

    >>> x = np.full((2, 5), fill_value=3)
    >>> np.testing.assert_array_equal(x, 3)

    Use `strict` to raise an AssertionError when comparing a scalar with an
    array:

    >>> np.testing.assert_array_equal(x, 3, strict=True)
    Traceback (most recent call last):
        ...
    AssertionError:
    Arrays are not equal
    <BLANKLINE>
    (shapes (2, 5), () mismatch)
     ACTUAL: array([[3, 3, 3, 3, 3],
           [3, 3, 3, 3, 3]])
     DESIRED: array(3)

    The `strict` parameter also ensures that the array data types match:

    >>> x = np.array([2, 2, 2])
    >>> y = np.array([2., 2., 2.], dtype=np.float32)
    >>> np.testing.assert_array_equal(x, y, strict=True)
    Traceback (most recent call last):
        ...
    AssertionError:
    Arrays are not equal
    <BLANKLINE>
    (dtypes int64, float32 mismatch)
     ACTUAL: array([2, 2, 2])
     DESIRED: array([2., 2., 2.], dtype=float32)
    """
    __tracebackhide__ = True  # Hide traceback for py.test
    assert_array_compare(operator.__eq__, actual, desired, err_msg=err_msg,
                         verbose=verbose, header='Arrays are not equal',
                         strict=strict)


@_rename_parameter(['x', 'y'], ['actual', 'desired'], dep_version='2.0.0')
def assert_array_almost_equal(actual, desired, decimal=6, err_msg='',
                              verbose=True):
    """
    Raises an AssertionError if two objects are not equal up to desired
    precision.

    .. note:: It is recommended to use one of `assert_allclose`,
              `assert_array_almost_equal_nulp` or `assert_array_max_ulp`
              instead of this function for more consistent floating point
              comparisons.

    The test verifies identical shapes and that the elements of ``actual`` and
    ``desired`` satisfy::

        abs(desired-actual) < 1.5 * 10**(-decimal)

    That is a looser test than originally documented, but agrees with what the
    actual implementation did up to rounding vagaries. An exception is raised
    at shape mismatch or conflicting values. In contrast to the standard usage
    in numpy, NaNs are compared like numbers, no assertion is raised if both
    objects have NaNs in the same positions.

    Parameters
    ----------
    actual : array_like
        The actual object to check.
    desired : array_like
        The desired, expected object.
    decimal : int, optional
        Desired precision, default is 6.
    err_msg : str, optional
      The error message to be printed in case of failure.
    verbose : bool, optional
        If True, the conflicting values are appended to the error message.

    Raises
    ------
    AssertionError
        If actual and desired are not equal up to specified precision.

    See Also
    --------
    assert_allclose: Compare two array_like objects for equality with desired
                     relative and/or absolute precision.
    assert_array_almost_equal_nulp, assert_array_max_ulp, assert_equal

    Examples
    --------
    the first assert does not raise an exception

    >>> np.testing.assert_array_almost_equal([1.0,2.333,np.nan],
    ...                                      [1.0,2.333,np.nan])

    >>> np.testing.assert_array_almost_equal([1.0,2.33333,np.nan],
    ...                                      [1.0,2.33339,np.nan], decimal=5)
    Traceback (most recent call last):
        ...
    AssertionError:
    Arrays are not almost equal to 5 decimals
    <BLANKLINE>
    Mismatched elements: 1 / 3 (33.3%)
    Max absolute difference among violations: 6.e-05
    Max relative difference among violations: 2.57136612e-05
     ACTUAL: array([1.     , 2.33333,     nan])
     DESIRED: array([1.     , 2.33339,     nan])

    >>> np.testing.assert_array_almost_equal([1.0,2.33333,np.nan],
    ...                                      [1.0,2.33333, 5], decimal=5)
    Traceback (most recent call last):
        ...
    AssertionError:
    Arrays are not almost equal to 5 decimals
    <BLANKLINE>
    nan location mismatch:
     ACTUAL: array([1.     , 2.33333,     nan])
     DESIRED: array([1.     , 2.33333, 5.     ])

    """
    __tracebackhide__ = True  # Hide traceback for py.test
    from numpy._core import number, result_type
    from numpy._core.numerictypes import issubdtype
    from numpy._core.fromnumeric import any as npany

    def compare(x, y):
        try:
            if npany(isinf(x)) or npany(isinf(y)):
                xinfid = isinf(x)
                yinfid = isinf(y)
                if not (xinfid == yinfid).all():
                    return False
                # if one item, x and y is +- inf
                if x.size == y.size == 1:
                    return x == y
                x = x[~xinfid]
                y = y[~yinfid]
        except (TypeError, NotImplementedError):
            pass

        # make sure y is an inexact type to avoid abs(MIN_INT); will cause
        # casting of x later.
        dtype = result_type(y, 1.)
        y = np.asanyarray(y, dtype)
        z = abs(x - y)

        if not issubdtype(z.dtype, number):
            z = z.astype(np.float64)  # handle object arrays

        return z < 1.5 * 10.0**(-decimal)

    assert_array_compare(compare, actual, desired, err_msg=err_msg,
                         verbose=verbose,
             header=('Arrays are not almost equal to %d decimals' % decimal),
             precision=decimal)


def assert_array_less(x, y, err_msg='', verbose=True, *, strict=False):
    """
    Raises an AssertionError if two array_like objects are not ordered by less
    than.

    Given two array_like objects `x` and `y`, check that the shape is equal and
    all elements of `x` are strictly less than the corresponding elements of
    `y` (but see the Notes for the special handling of a scalar). An exception
    is raised at shape mismatch or values that are not correctly ordered. In
    contrast to the  standard usage in NumPy, no assertion is raised if both
    objects have NaNs in the same positions.

    Parameters
    ----------
    x : array_like
      The smaller object to check.
    y : array_like
      The larger object to compare.
    err_msg : string
      The error message to be printed in case of failure.
    verbose : bool
        If True, the conflicting values are appended to the error message.
    strict : bool, optional
        If True, raise an AssertionError when either the shape or the data
        type of the array_like objects does not match. The special
        handling for scalars mentioned in the Notes section is disabled.

        .. versionadded:: 2.0.0

    Raises
    ------
    AssertionError
      If x is not strictly smaller than y, element-wise.

    See Also
    --------
    assert_array_equal: tests objects for equality
    assert_array_almost_equal: test objects for equality up to precision

    Notes
    -----
    When one of `x` and `y` is a scalar and the other is array_like, the
    function performs the comparison as though the scalar were broadcasted
    to the shape of the array. This behaviour can be disabled with the `strict`
    parameter.

    Examples
    --------
    The following assertion passes because each finite element of `x` is
    strictly less than the corresponding element of `y`, and the NaNs are in
    corresponding locations.

    >>> x = [1.0, 1.0, np.nan]
    >>> y = [1.1, 2.0, np.nan]
    >>> np.testing.assert_array_less(x, y)

    The following assertion fails because the zeroth element of `x` is no
    longer strictly less than the zeroth element of `y`.

    >>> y[0] = 1
    >>> np.testing.assert_array_less(x, y)
    Traceback (most recent call last):
        ...
    AssertionError:
    Arrays are not strictly ordered `x < y`
    <BLANKLINE>
    Mismatched elements: 1 / 3 (33.3%)
    Max absolute difference among violations: 0.
    Max relative difference among violations: 0.
     x: array([ 1.,  1., nan])
     y: array([ 1.,  2., nan])

    Here, `y` is a scalar, so each element of `x` is compared to `y`, and
    the assertion passes.

    >>> x = [1.0, 4.0]
    >>> y = 5.0
    >>> np.testing.assert_array_less(x, y)

    However, with ``strict=True``, the assertion will fail because the shapes
    do not match.

    >>> np.testing.assert_array_less(x, y, strict=True)
    Traceback (most recent call last):
        ...
    AssertionError:
    Arrays are not strictly ordered `x < y`
    <BLANKLINE>
    (shapes (2,), () mismatch)
     x: array([1., 4.])
     y: array(5.)

    With ``strict=True``, the assertion also fails if the dtypes of the two
    arrays do not match.

    >>> y = [5, 5]
    >>> np.testing.assert_array_less(x, y, strict=True)
    Traceback (most recent call last):
        ...
    AssertionError:
    Arrays are not strictly ordered `x < y`
    <BLANKLINE>
    (dtypes float64, int64 mismatch)
     x: array([1., 4.])
     y: array([5, 5])
    """
    __tracebackhide__ = True  # Hide traceback for py.test
    assert_array_compare(operator.__lt__, x, y, err_msg=err_msg,
                         verbose=verbose,
                         header='Arrays are not strictly ordered `x < y`',
                         equal_inf=False,
                         strict=strict,
                         names=('x', 'y'))


def runstring(astr, dict):
    exec(astr, dict)


def assert_string_equal(actual, desired):
    """
    Test if two strings are equal.

    If the given strings are equal, `assert_string_equal` does nothing.
    If they are not equal, an AssertionError is raised, and the diff
    between the strings is shown.

    Parameters
    ----------
    actual : str
        The string to test for equality against the expected string.
    desired : str
        The expected string.

    Examples
    --------
    >>> np.testing.assert_string_equal('abc', 'abc')
    >>> np.testing.assert_string_equal('abc', 'abcd')
    Traceback (most recent call last):
      File "<stdin>", line 1, in <module>
    ...
    AssertionError: Differences in strings:
    - abc+ abcd?    +

    """
    # delay import of difflib to reduce startup time
    __tracebackhide__ = True  # Hide traceback for py.test
    import difflib

    if not isinstance(actual, str):
        raise AssertionError(repr(type(actual)))
    if not isinstance(desired, str):
        raise AssertionError(repr(type(desired)))
    if desired == actual:
        return

    diff = list(difflib.Differ().compare(actual.splitlines(True),
                desired.splitlines(True)))
    diff_list = []
    while diff:
        d1 = diff.pop(0)
        if d1.startswith('  '):
            continue
        if d1.startswith('- '):
            l = [d1]
            d2 = diff.pop(0)
            if d2.startswith('? '):
                l.append(d2)
                d2 = diff.pop(0)
            if not d2.startswith('+ '):
                raise AssertionError(repr(d2))
            l.append(d2)
            if diff:
                d3 = diff.pop(0)
                if d3.startswith('? '):
                    l.append(d3)
                else:
                    diff.insert(0, d3)
            if d2[2:] == d1[2:]:
                continue
            diff_list.extend(l)
            continue
        raise AssertionError(repr(d1))
    if not diff_list:
        return
    msg = f"Differences in strings:\n{''.join(diff_list).rstrip()}"
    if actual != desired:
        raise AssertionError(msg)


def rundocs(filename=None, raise_on_error=True):
    """
    Run doctests found in the given file.

    By default `rundocs` raises an AssertionError on failure.

    Parameters
    ----------
    filename : str
        The path to the file for which the doctests are run.
    raise_on_error : bool
        Whether to raise an AssertionError when a doctest fails. Default is
        True.

    Notes
    -----
    The doctests can be run by the user/developer by adding the ``doctests``
    argument to the ``test()`` call. For example, to run all tests (including
    doctests) for ``numpy.lib``:

    >>> np.lib.test(doctests=True)  # doctest: +SKIP
    """
    from numpy.distutils.misc_util import exec_mod_from_location
    import doctest
    if filename is None:
        f = sys._getframe(1)
        filename = f.f_globals['__file__']
    name = os.path.splitext(os.path.basename(filename))[0]
    m = exec_mod_from_location(name, filename)

    tests = doctest.DocTestFinder().find(m)
    runner = doctest.DocTestRunner(verbose=False)

    msg = []
    if raise_on_error:
        out = lambda s: msg.append(s)
    else:
        out = None

    for test in tests:
        runner.run(test, out=out)

    if runner.failures > 0 and raise_on_error:
        raise AssertionError("Some doctests failed:\n%s" % "\n".join(msg))


def check_support_sve(__cache=[]):
    """
    gh-22982
    """

    if __cache:
        return __cache[0]

    import subprocess
    cmd = 'lscpu'
    try:
        output = subprocess.run(cmd, capture_output=True, text=True)
        result = 'sve' in output.stdout
    except (OSError, subprocess.SubprocessError):
        result = False
    __cache.append(result)
    return __cache[0]


#
# assert_raises and assert_raises_regex are taken from unittest.
#
import unittest


class _Dummy(unittest.TestCase):
    def nop(self):
        pass


_d = _Dummy('nop')


def assert_raises(*args, **kwargs):
    """
    assert_raises(exception_class, callable, *args, **kwargs)
    assert_raises(exception_class)

    Fail unless an exception of class exception_class is thrown
    by callable when invoked with arguments args and keyword
    arguments kwargs. If a different type of exception is
    thrown, it will not be caught, and the test case will be
    deemed to have suffered an error, exactly as for an
    unexpected exception.

    Alternatively, `assert_raises` can be used as a context manager:

    >>> from numpy.testing import assert_raises
    >>> with assert_raises(ZeroDivisionError):
    ...     1 / 0

    is equivalent to

    >>> def div(x, y):
    ...     return x / y
    >>> assert_raises(ZeroDivisionError, div, 1, 0)

    """
    __tracebackhide__ = True  # Hide traceback for py.test
    return _d.assertRaises(*args, **kwargs)


def assert_raises_regex(exception_class, expected_regexp, *args, **kwargs):
    """
    assert_raises_regex(exception_class, expected_regexp, callable, *args,
                        **kwargs)
    assert_raises_regex(exception_class, expected_regexp)

    Fail unless an exception of class exception_class and with message that
    matches expected_regexp is thrown by callable when invoked with arguments
    args and keyword arguments kwargs.

    Alternatively, can be used as a context manager like `assert_raises`.
    """
    __tracebackhide__ = True  # Hide traceback for py.test
    return _d.assertRaisesRegex(exception_class, expected_regexp, *args, **kwargs)


def decorate_methods(cls, decorator, testmatch=None):
    """
    Apply a decorator to all methods in a class matching a regular expression.

    The given decorator is applied to all public methods of `cls` that are
    matched by the regular expression `testmatch`
    (``testmatch.search(methodname)``). Methods that are private, i.e. start
    with an underscore, are ignored.

    Parameters
    ----------
    cls : class
        Class whose methods to decorate.
    decorator : function
        Decorator to apply to methods
    testmatch : compiled regexp or str, optional
        The regular expression. Default value is None, in which case the
        nose default (``re.compile(r'(?:^|[\\b_\\.%s-])[Tt]est' % os.sep)``)
        is used.
        If `testmatch` is a string, it is compiled to a regular expression
        first.

    """
    if testmatch is None:
        testmatch = re.compile(r'(?:^|[\\b_\\.%s-])[Tt]est' % os.sep)
    else:
        testmatch = re.compile(testmatch)
    cls_attr = cls.__dict__

    # delayed import to reduce startup time
    from inspect import isfunction

    methods = [_m for _m in cls_attr.values() if isfunction(_m)]
    for function in methods:
        try:
            if hasattr(function, 'compat_func_name'):
                funcname = function.compat_func_name
            else:
                funcname = function.__name__
        except AttributeError:
            # not a function
            continue
        if testmatch.search(funcname) and not funcname.startswith('_'):
            setattr(cls, funcname, decorator(function))
    return


def measure(code_str, times=1, label=None):
    """
    Return elapsed time for executing code in the namespace of the caller.

    The supplied code string is compiled with the Python builtin ``compile``.
    The precision of the timing is 10 milli-seconds. If the code will execute
    fast on this timescale, it can be executed many times to get reasonable
    timing accuracy.

    Parameters
    ----------
    code_str : str
        The code to be timed.
    times : int, optional
        The number of times the code is executed. Default is 1. The code is
        only compiled once.
    label : str, optional
        A label to identify `code_str` with. This is passed into ``compile``
        as the second argument (for run-time error messages).

    Returns
    -------
    elapsed : float
        Total elapsed time in seconds for executing `code_str` `times` times.

    Examples
    --------
    >>> times = 10
    >>> etime = np.testing.measure('for i in range(1000): np.sqrt(i**2)', times=times)
    >>> print("Time for a single execution : ", etime / times, "s")  # doctest: +SKIP
    Time for a single execution :  0.005 s

    """
    frame = sys._getframe(1)
    locs, globs = frame.f_locals, frame.f_globals

    code = compile(code_str, f'Test name: {label} ', 'exec')
    i = 0
    elapsed = jiffies()
    while i < times:
        i += 1
        exec(code, globs, locs)
    elapsed = jiffies() - elapsed
    return 0.01 * elapsed


def _assert_valid_refcount(op):
    """
    Check that ufuncs don't mishandle refcount of object `1`.
    Used in a few regression tests.
    """
    if not HAS_REFCOUNT:
        return True

    import gc
    import numpy as np

    b = np.arange(100 * 100).reshape(100, 100)
    c = b
    i = 1

    gc.disable()
    try:
        rc = sys.getrefcount(i)
        for j in range(15):
            d = op(b, c)
        assert_(sys.getrefcount(i) >= rc)
    finally:
        gc.enable()
    del d  # for pyflakes


def assert_allclose(actual, desired, rtol=1e-7, atol=0, equal_nan=True,
                    err_msg='', verbose=True, *, strict=False):
    """
    Raises an AssertionError if two objects are not equal up to desired
    tolerance.

    Given two array_like objects, check that their shapes and all elements
    are equal (but see the Notes for the special handling of a scalar). An
    exception is raised if the shapes mismatch or any values conflict. In
    contrast to the standard usage in numpy, NaNs are compared like numbers,
    no assertion is raised if both objects have NaNs in the same positions.

    The test is equivalent to ``allclose(actual, desired, rtol, atol)`` (note
    that ``allclose`` has different default values). It compares the difference
    between `actual` and `desired` to ``atol + rtol * abs(desired)``.

    Parameters
    ----------
    actual : array_like
        Array obtained.
    desired : array_like
        Array desired.
    rtol : float, optional
        Relative tolerance.
    atol : float, optional
        Absolute tolerance.
    equal_nan : bool, optional.
        If True, NaNs will compare equal.
    err_msg : str, optional
        The error message to be printed in case of failure.
    verbose : bool, optional
        If True, the conflicting values are appended to the error message.
    strict : bool, optional
        If True, raise an ``AssertionError`` when either the shape or the data
        type of the arguments does not match. The special handling of scalars
        mentioned in the Notes section is disabled.

        .. versionadded:: 2.0.0

    Raises
    ------
    AssertionError
        If actual and desired are not equal up to specified precision.

    See Also
    --------
    assert_array_almost_equal_nulp, assert_array_max_ulp

    Notes
    -----
    When one of `actual` and `desired` is a scalar and the other is
    array_like, the function performs the comparison as if the scalar were
    broadcasted to the shape of the array.
    This behaviour can be disabled with the `strict` parameter.

    Examples
    --------
    >>> x = [1e-5, 1e-3, 1e-1]
    >>> y = np.arccos(np.cos(x))
    >>> np.testing.assert_allclose(x, y, rtol=1e-5, atol=0)

    As mentioned in the Notes section, `assert_allclose` has special
    handling for scalars. Here, the test checks that the value of `numpy.sin`
    is nearly zero at integer multiples of π.

    >>> x = np.arange(3) * np.pi
    >>> np.testing.assert_allclose(np.sin(x), 0, atol=1e-15)

    Use `strict` to raise an ``AssertionError`` when comparing an array
    with one or more dimensions against a scalar.

    >>> np.testing.assert_allclose(np.sin(x), 0, atol=1e-15, strict=True)
    Traceback (most recent call last):
        ...
    AssertionError:
    Not equal to tolerance rtol=1e-07, atol=1e-15
    <BLANKLINE>
    (shapes (3,), () mismatch)
     ACTUAL: array([ 0.000000e+00,  1.224647e-16, -2.449294e-16])
     DESIRED: array(0)

    The `strict` parameter also ensures that the array data types match:

    >>> y = np.zeros(3, dtype=np.float32)
    >>> np.testing.assert_allclose(np.sin(x), y, atol=1e-15, strict=True)
    Traceback (most recent call last):
        ...
    AssertionError:
    Not equal to tolerance rtol=1e-07, atol=1e-15
    <BLANKLINE>
    (dtypes float64, float32 mismatch)
     ACTUAL: array([ 0.000000e+00,  1.224647e-16, -2.449294e-16])
     DESIRED: array([0., 0., 0.], dtype=float32)

    """
    __tracebackhide__ = True  # Hide traceback for py.test
    import numpy as np

    def compare(x, y):
        return np._core.numeric.isclose(x, y, rtol=rtol, atol=atol,
                                       equal_nan=equal_nan)

    actual, desired = np.asanyarray(actual), np.asanyarray(desired)
    header = f'Not equal to tolerance rtol={rtol:g}, atol={atol:g}'
    assert_array_compare(compare, actual, desired, err_msg=str(err_msg),
                         verbose=verbose, header=header, equal_nan=equal_nan,
                         strict=strict)


def assert_array_almost_equal_nulp(x, y, nulp=1):
    """
    Compare two arrays relatively to their spacing.

    This is a relatively robust method to compare two arrays whose amplitude
    is variable.

    Parameters
    ----------
    x, y : array_like
        Input arrays.
    nulp : int, optional
        The maximum number of unit in the last place for tolerance (see Notes).
        Default is 1.

    Returns
    -------
    None

    Raises
    ------
    AssertionError
        If the spacing between `x` and `y` for one or more elements is larger
        than `nulp`.

    See Also
    --------
    assert_array_max_ulp : Check that all items of arrays differ in at most
        N Units in the Last Place.
    spacing : Return the distance between x and the nearest adjacent number.

    Notes
    -----
    An assertion is raised if the following condition is not met::

        abs(x - y) <= nulp * spacing(maximum(abs(x), abs(y)))

    Examples
    --------
    >>> x = np.array([1., 1e-10, 1e-20])
    >>> eps = np.finfo(x.dtype).eps
    >>> np.testing.assert_array_almost_equal_nulp(x, x*eps/2 + x)

    >>> np.testing.assert_array_almost_equal_nulp(x, x*eps + x)
    Traceback (most recent call last):
      ...
    AssertionError: Arrays are not equal to 1 ULP (max is 2)

    """
    __tracebackhide__ = True  # Hide traceback for py.test
    import numpy as np
    ax = np.abs(x)
    ay = np.abs(y)
    ref = nulp * np.spacing(np.where(ax > ay, ax, ay))
    if not np.all(np.abs(x - y) <= ref):
        if np.iscomplexobj(x) or np.iscomplexobj(y):
            msg = f"Arrays are not equal to {nulp} ULP"
        else:
            max_nulp = np.max(nulp_diff(x, y))
            msg = f"Arrays are not equal to {nulp} ULP (max is {max_nulp:g})"
        raise AssertionError(msg)


def assert_array_max_ulp(a, b, maxulp=1, dtype=None):
    """
    Check that all items of arrays differ in at most N Units in the Last Place.

    Parameters
    ----------
    a, b : array_like
        Input arrays to be compared.
    maxulp : int, optional
        The maximum number of units in the last place that elements of `a` and
        `b` can differ. Default is 1.
    dtype : dtype, optional
        Data-type to convert `a` and `b` to if given. Default is None.

    Returns
    -------
    ret : ndarray
        Array containing number of representable floating point numbers between
        items in `a` and `b`.

    Raises
    ------
    AssertionError
        If one or more elements differ by more than `maxulp`.

    Notes
    -----
    For computing the ULP difference, this API does not differentiate between
    various representations of NAN (ULP difference between 0x7fc00000 and 0xffc00000
    is zero).

    See Also
    --------
    assert_array_almost_equal_nulp : Compare two arrays relatively to their
        spacing.

    Examples
    --------
    >>> a = np.linspace(0., 1., 100)
    >>> res = np.testing.assert_array_max_ulp(a, np.arcsin(np.sin(a)))

    """
    __tracebackhide__ = True  # Hide traceback for py.test
    import numpy as np
    ret = nulp_diff(a, b, dtype)
    if not np.all(ret <= maxulp):
        raise AssertionError("Arrays are not almost equal up to %g "
                             "ULP (max difference is %g ULP)" %
                             (maxulp, np.max(ret)))
    return ret


def nulp_diff(x, y, dtype=None):
    """For each item in x and y, return the number of representable floating
    points between them.

    Parameters
    ----------
    x : array_like
        first input array
    y : array_like
        second input array
    dtype : dtype, optional
        Data-type to convert `x` and `y` to if given. Default is None.

    Returns
    -------
    nulp : array_like
        number of representable floating point numbers between each item in x
        and y.

    Notes
    -----
    For computing the ULP difference, this API does not differentiate between
    various representations of NAN (ULP difference between 0x7fc00000 and 0xffc00000
    is zero).

    Examples
    --------
    # By definition, epsilon is the smallest number such as 1 + eps != 1, so
    # there should be exactly one ULP between 1 and 1 + eps
    >>> nulp_diff(1, 1 + np.finfo(x.dtype).eps)
    1.0
    """
    import numpy as np
    if dtype:
        x = np.asarray(x, dtype=dtype)
        y = np.asarray(y, dtype=dtype)
    else:
        x = np.asarray(x)
        y = np.asarray(y)

    t = np.common_type(x, y)
    if np.iscomplexobj(x) or np.iscomplexobj(y):
        raise NotImplementedError("_nulp not implemented for complex array")

    x = np.array([x], dtype=t)
    y = np.array([y], dtype=t)

    x[np.isnan(x)] = np.nan
    y[np.isnan(y)] = np.nan

    if not x.shape == y.shape:
        raise ValueError("Arrays do not have the same shape: %s - %s" %
                         (x.shape, y.shape))

    def _diff(rx, ry, vdt):
        diff = np.asarray(rx - ry, dtype=vdt)
        return np.abs(diff)

    rx = integer_repr(x)
    ry = integer_repr(y)
    return _diff(rx, ry, t)


def _integer_repr(x, vdt, comp):
    # Reinterpret binary representation of the float as sign-magnitude:
    # take into account two-complement representation
    # See also
    # https://randomascii.wordpress.com/2012/02/25/comparing-floating-point-numbers-2012-edition/
    rx = x.view(vdt)
    if not (rx.size == 1):
        rx[rx < 0] = comp - rx[rx < 0]
    else:
        if rx < 0:
            rx = comp - rx

    return rx


def integer_repr(x):
    """Return the signed-magnitude interpretation of the binary representation
    of x."""
    import numpy as np
    if x.dtype == np.float16:
        return _integer_repr(x, np.int16, np.int16(-2**15))
    elif x.dtype == np.float32:
        return _integer_repr(x, np.int32, np.int32(-2**31))
    elif x.dtype == np.float64:
        return _integer_repr(x, np.int64, np.int64(-2**63))
    else:
        raise ValueError(f'Unsupported dtype {x.dtype}')


@contextlib.contextmanager
def _assert_warns_context(warning_class, name=None):
    __tracebackhide__ = True  # Hide traceback for py.test
    with suppress_warnings() as sup:
        l = sup.record(warning_class)
        yield
        if not len(l) > 0:
            name_str = f' when calling {name}' if name is not None else ''
            raise AssertionError("No warning raised" + name_str)


def assert_warns(warning_class, *args, **kwargs):
    """
    Fail unless the given callable throws the specified warning.

    A warning of class warning_class should be thrown by the callable when
    invoked with arguments args and keyword arguments kwargs.
    If a different type of warning is thrown, it will not be caught.

    If called with all arguments other than the warning class omitted, may be
    used as a context manager::

        with assert_warns(SomeWarning):
            do_something()

    The ability to be used as a context manager is new in NumPy v1.11.0.

    Parameters
    ----------
    warning_class : class
        The class defining the warning that `func` is expected to throw.
    func : callable, optional
        Callable to test
    *args : Arguments
        Arguments for `func`.
    **kwargs : Kwargs
        Keyword arguments for `func`.

    Returns
    -------
    The value returned by `func`.

    Examples
    --------
    >>> import warnings
    >>> def deprecated_func(num):
    ...     warnings.warn("Please upgrade", DeprecationWarning)
    ...     return num*num
    >>> with np.testing.assert_warns(DeprecationWarning):
    ...     assert deprecated_func(4) == 16
    >>> # or passing a func
    >>> ret = np.testing.assert_warns(DeprecationWarning, deprecated_func, 4)
    >>> assert ret == 16
    """
    if not args and not kwargs:
        return _assert_warns_context(warning_class)
    elif len(args) < 1:
        if "match" in kwargs:
            raise RuntimeError(
                "assert_warns does not use 'match' kwarg, "
                "use pytest.warns instead"
                )
        raise RuntimeError("assert_warns(...) needs at least one arg")

    func = args[0]
    args = args[1:]
    with _assert_warns_context(warning_class, name=func.__name__):
        return func(*args, **kwargs)


@contextlib.contextmanager
def _assert_no_warnings_context(name=None):
    __tracebackhide__ = True  # Hide traceback for py.test
    with warnings.catch_warnings(record=True) as l:
        warnings.simplefilter('always')
        yield
        if len(l) > 0:
            name_str = f' when calling {name}' if name is not None else ''
            raise AssertionError(f'Got warnings{name_str}: {l}')


def assert_no_warnings(*args, **kwargs):
    """
    Fail if the given callable produces any warnings.

    If called with all arguments omitted, may be used as a context manager::

        with assert_no_warnings():
            do_something()

    The ability to be used as a context manager is new in NumPy v1.11.0.

    Parameters
    ----------
    func : callable
        The callable to test.
    \\*args : Arguments
        Arguments passed to `func`.
    \\*\\*kwargs : Kwargs
        Keyword arguments passed to `func`.

    Returns
    -------
    The value returned by `func`.

    """
    if not args:
        return _assert_no_warnings_context()

    func = args[0]
    args = args[1:]
    with _assert_no_warnings_context(name=func.__name__):
        return func(*args, **kwargs)


def _gen_alignment_data(dtype=float32, type='binary', max_size=24):
    """
    generator producing data with different alignment and offsets
    to test simd vectorization

    Parameters
    ----------
    dtype : dtype
        data type to produce
    type : string
        'unary': create data for unary operations, creates one input
                 and output array
        'binary': create data for unary operations, creates two input
                 and output array
    max_size : integer
        maximum size of data to produce

    Returns
    -------
    if type is 'unary' yields one output, one input array and a message
    containing information on the data
    if type is 'binary' yields one output array, two input array and a message
    containing information on the data

    """
    ufmt = 'unary offset=(%d, %d), size=%d, dtype=%r, %s'
    bfmt = 'binary offset=(%d, %d, %d), size=%d, dtype=%r, %s'
    for o in range(3):
        for s in range(o + 2, max(o + 3, max_size)):
            if type == 'unary':
                inp = lambda: arange(s, dtype=dtype)[o:]
                out = empty((s,), dtype=dtype)[o:]
                yield out, inp(), ufmt % (o, o, s, dtype, 'out of place')
                d = inp()
                yield d, d, ufmt % (o, o, s, dtype, 'in place')
                yield out[1:], inp()[:-1], ufmt % \
                    (o + 1, o, s - 1, dtype, 'out of place')
                yield out[:-1], inp()[1:], ufmt % \
                    (o, o + 1, s - 1, dtype, 'out of place')
                yield inp()[:-1], inp()[1:], ufmt % \
                    (o, o + 1, s - 1, dtype, 'aliased')
                yield inp()[1:], inp()[:-1], ufmt % \
                    (o + 1, o, s - 1, dtype, 'aliased')
            if type == 'binary':
                inp1 = lambda: arange(s, dtype=dtype)[o:]
                inp2 = lambda: arange(s, dtype=dtype)[o:]
                out = empty((s,), dtype=dtype)[o:]
                yield out, inp1(), inp2(),  bfmt % \
                    (o, o, o, s, dtype, 'out of place')
                d = inp1()
                yield d, d, inp2(), bfmt % \
                    (o, o, o, s, dtype, 'in place1')
                d = inp2()
                yield d, inp1(), d, bfmt % \
                    (o, o, o, s, dtype, 'in place2')
                yield out[1:], inp1()[:-1], inp2()[:-1], bfmt % \
                    (o + 1, o, o, s - 1, dtype, 'out of place')
                yield out[:-1], inp1()[1:], inp2()[:-1], bfmt % \
                    (o, o + 1, o, s - 1, dtype, 'out of place')
                yield out[:-1], inp1()[:-1], inp2()[1:], bfmt % \
                    (o, o, o + 1, s - 1, dtype, 'out of place')
                yield inp1()[1:], inp1()[:-1], inp2()[:-1], bfmt % \
                    (o + 1, o, o, s - 1, dtype, 'aliased')
                yield inp1()[:-1], inp1()[1:], inp2()[:-1], bfmt % \
                    (o, o + 1, o, s - 1, dtype, 'aliased')
                yield inp1()[:-1], inp1()[:-1], inp2()[1:], bfmt % \
                    (o, o, o + 1, s - 1, dtype, 'aliased')


class IgnoreException(Exception):
    "Ignoring this exception due to disabled feature"
    pass


@contextlib.contextmanager
def tempdir(*args, **kwargs):
    """Context manager to provide a temporary test folder.

    All arguments are passed as this to the underlying tempfile.mkdtemp
    function.

    """
    tmpdir = mkdtemp(*args, **kwargs)
    try:
        yield tmpdir
    finally:
        shutil.rmtree(tmpdir)


@contextlib.contextmanager
def temppath(*args, **kwargs):
    """Context manager for temporary files.

    Context manager that returns the path to a closed temporary file. Its
    parameters are the same as for tempfile.mkstemp and are passed directly
    to that function. The underlying file is removed when the context is
    exited, so it should be closed at that time.

    Windows does not allow a temporary file to be opened if it is already
    open, so the underlying file must be closed after opening before it
    can be opened again.

    """
    fd, path = mkstemp(*args, **kwargs)
    os.close(fd)
    try:
        yield path
    finally:
        os.remove(path)


class clear_and_catch_warnings(warnings.catch_warnings):
    """ Context manager that resets warning registry for catching warnings

    Warnings can be slippery, because, whenever a warning is triggered, Python
    adds a ``__warningregistry__`` member to the *calling* module.  This makes
    it impossible to retrigger the warning in this module, whatever you put in
    the warnings filters.  This context manager accepts a sequence of `modules`
    as a keyword argument to its constructor and:

    * stores and removes any ``__warningregistry__`` entries in given `modules`
      on entry;
    * resets ``__warningregistry__`` to its previous state on exit.

    This makes it possible to trigger any warning afresh inside the context
    manager without disturbing the state of warnings outside.

    For compatibility with Python 3.0, please consider all arguments to be
    keyword-only.

    Parameters
    ----------
    record : bool, optional
        Specifies whether warnings should be captured by a custom
        implementation of ``warnings.showwarning()`` and be appended to a list
        returned by the context manager. Otherwise None is returned by the
        context manager. The objects appended to the list are arguments whose
        attributes mirror the arguments to ``showwarning()``.
    modules : sequence, optional
        Sequence of modules for which to reset warnings registry on entry and
        restore on exit. To work correctly, all 'ignore' filters should
        filter by one of these modules.

    Examples
    --------
    >>> import warnings
    >>> with np.testing.clear_and_catch_warnings(
    ...         modules=[np._core.fromnumeric]):
    ...     warnings.simplefilter('always')
    ...     warnings.filterwarnings('ignore', module='np._core.fromnumeric')
    ...     # do something that raises a warning but ignore those in
    ...     # np._core.fromnumeric
    """
    class_modules = ()

    def __init__(self, record=False, modules=()):
        self.modules = set(modules).union(self.class_modules)
        self._warnreg_copies = {}
        super().__init__(record=record)

    def __enter__(self):
        for mod in self.modules:
            if hasattr(mod, '__warningregistry__'):
                mod_reg = mod.__warningregistry__
                self._warnreg_copies[mod] = mod_reg.copy()
                mod_reg.clear()
        return super().__enter__()

    def __exit__(self, *exc_info):
        super().__exit__(*exc_info)
        for mod in self.modules:
            if hasattr(mod, '__warningregistry__'):
                mod.__warningregistry__.clear()
            if mod in self._warnreg_copies:
                mod.__warningregistry__.update(self._warnreg_copies[mod])


class suppress_warnings:
    """
    Context manager and decorator doing much the same as
    ``warnings.catch_warnings``.

    However, it also provides a filter mechanism to work around
    https://bugs.python.org/issue4180.

    This bug causes Python before 3.4 to not reliably show warnings again
    after they have been ignored once (even within catch_warnings). It
    means that no "ignore" filter can be used easily, since following
    tests might need to see the warning. Additionally it allows easier
    specificity for testing warnings and can be nested.

    Parameters
    ----------
    forwarding_rule : str, optional
        One of "always", "once", "module", or "location". Analogous to
        the usual warnings module filter mode, it is useful to reduce
        noise mostly on the outmost level. Unsuppressed and unrecorded
        warnings will be forwarded based on this rule. Defaults to "always".
        "location" is equivalent to the warnings "default", match by exact
        location the warning warning originated from.

    Notes
    -----
    Filters added inside the context manager will be discarded again
    when leaving it. Upon entering all filters defined outside a
    context will be applied automatically.

    When a recording filter is added, matching warnings are stored in the
    ``log`` attribute as well as in the list returned by ``record``.

    If filters are added and the ``module`` keyword is given, the
    warning registry of this module will additionally be cleared when
    applying it, entering the context, or exiting it. This could cause
    warnings to appear a second time after leaving the context if they
    were configured to be printed once (default) and were already
    printed before the context was entered.

    Nesting this context manager will work as expected when the
    forwarding rule is "always" (default). Unfiltered and unrecorded
    warnings will be passed out and be matched by the outer level.
    On the outmost level they will be printed (or caught by another
    warnings context). The forwarding rule argument can modify this
    behaviour.

    Like ``catch_warnings`` this context manager is not threadsafe.

    Examples
    --------

    With a context manager::

        with np.testing.suppress_warnings() as sup:
            sup.filter(DeprecationWarning, "Some text")
            sup.filter(module=np.ma.core)
            log = sup.record(FutureWarning, "Does this occur?")
            command_giving_warnings()
            # The FutureWarning was given once, the filtered warnings were
            # ignored. All other warnings abide outside settings (may be
            # printed/error)
            assert_(len(log) == 1)
            assert_(len(sup.log) == 1)  # also stored in log attribute

    Or as a decorator::

        sup = np.testing.suppress_warnings()
        sup.filter(module=np.ma.core)  # module must match exactly
        @sup
        def some_function():
            # do something which causes a warning in np.ma.core
            pass
    """
    def __init__(self, forwarding_rule="always"):
        self._entered = False

        # Suppressions are either instance or defined inside one with block:
        self._suppressions = []

        if forwarding_rule not in {"always", "module", "once", "location"}:
            raise ValueError("unsupported forwarding rule.")
        self._forwarding_rule = forwarding_rule

    def _clear_registries(self):
        if hasattr(warnings, "_filters_mutated"):
            # clearing the registry should not be necessary on new pythons,
            # instead the filters should be mutated.
            warnings._filters_mutated()
            return
        # Simply clear the registry, this should normally be harmless,
        # note that on new pythons it would be invalidated anyway.
        for module in self._tmp_modules:
            if hasattr(module, "__warningregistry__"):
                module.__warningregistry__.clear()

    def _filter(self, category=Warning, message="", module=None, record=False):
        if record:
            record = []  # The log where to store warnings
        else:
            record = None
        if self._entered:
            if module is None:
                warnings.filterwarnings(
                    "always", category=category, message=message)
            else:
                module_regex = module.__name__.replace('.', r'\.') + '$'
                warnings.filterwarnings(
                    "always", category=category, message=message,
                    module=module_regex)
                self._tmp_modules.add(module)
                self._clear_registries()

            self._tmp_suppressions.append(
                (category, message, re.compile(message, re.I), module, record))
        else:
            self._suppressions.append(
                (category, message, re.compile(message, re.I), module, record))

        return record

    def filter(self, category=Warning, message="", module=None):
        """
        Add a new suppressing filter or apply it if the state is entered.

        Parameters
        ----------
        category : class, optional
            Warning class to filter
        message : string, optional
            Regular expression matching the warning message.
        module : module, optional
            Module to filter for. Note that the module (and its file)
            must match exactly and cannot be a submodule. This may make
            it unreliable for external modules.

        Notes
        -----
        When added within a context, filters are only added inside
        the context and will be forgotten when the context is exited.
        """
        self._filter(category=category, message=message, module=module,
                     record=False)

    def record(self, category=Warning, message="", module=None):
        """
        Append a new recording filter or apply it if the state is entered.

        All warnings matching will be appended to the ``log`` attribute.

        Parameters
        ----------
        category : class, optional
            Warning class to filter
        message : string, optional
            Regular expression matching the warning message.
        module : module, optional
            Module to filter for. Note that the module (and its file)
            must match exactly and cannot be a submodule. This may make
            it unreliable for external modules.

        Returns
        -------
        log : list
            A list which will be filled with all matched warnings.

        Notes
        -----
        When added within a context, filters are only added inside
        the context and will be forgotten when the context is exited.
        """
        return self._filter(category=category, message=message, module=module,
                            record=True)

    def __enter__(self):
        if self._entered:
            raise RuntimeError("cannot enter suppress_warnings twice.")

        self._orig_show = warnings.showwarning
        self._filters = warnings.filters
        warnings.filters = self._filters[:]

        self._entered = True
        self._tmp_suppressions = []
        self._tmp_modules = set()
        self._forwarded = set()

        self.log = []  # reset global log (no need to keep same list)

        for cat, mess, _, mod, log in self._suppressions:
            if log is not None:
                del log[:]  # clear the log
            if mod is None:
                warnings.filterwarnings(
                    "always", category=cat, message=mess)
            else:
                module_regex = mod.__name__.replace('.', r'\.') + '$'
                warnings.filterwarnings(
                    "always", category=cat, message=mess,
                    module=module_regex)
                self._tmp_modules.add(mod)
        warnings.showwarning = self._showwarning
        self._clear_registries()

        return self

    def __exit__(self, *exc_info):
        warnings.showwarning = self._orig_show
        warnings.filters = self._filters
        self._clear_registries()
        self._entered = False
        del self._orig_show
        del self._filters

    def _showwarning(self, message, category, filename, lineno,
                     *args, use_warnmsg=None, **kwargs):
        for cat, _, pattern, mod, rec in (
                self._suppressions + self._tmp_suppressions)[::-1]:
            if (issubclass(category, cat) and
                    pattern.match(message.args[0]) is not None):
                if mod is None:
                    # Message and category match, either recorded or ignored
                    if rec is not None:
                        msg = WarningMessage(message, category, filename,
                                             lineno, **kwargs)
                        self.log.append(msg)
                        rec.append(msg)
                    return
                # Use startswith, because warnings strips the c or o from
                # .pyc/.pyo files.
                elif mod.__file__.startswith(filename):
                    # The message and module (filename) match
                    if rec is not None:
                        msg = WarningMessage(message, category, filename,
                                             lineno, **kwargs)
                        self.log.append(msg)
                        rec.append(msg)
                    return

        # There is no filter in place, so pass to the outside handler
        # unless we should only pass it once
        if self._forwarding_rule == "always":
            if use_warnmsg is None:
                self._orig_show(message, category, filename, lineno,
                                *args, **kwargs)
            else:
                self._orig_showmsg(use_warnmsg)
            return

        if self._forwarding_rule == "once":
            signature = (message.args, category)
        elif self._forwarding_rule == "module":
            signature = (message.args, category, filename)
        elif self._forwarding_rule == "location":
            signature = (message.args, category, filename, lineno)

        if signature in self._forwarded:
            return
        self._forwarded.add(signature)
        if use_warnmsg is None:
            self._orig_show(message, category, filename, lineno, *args,
                            **kwargs)
        else:
            self._orig_showmsg(use_warnmsg)

    def __call__(self, func):
        """
        Function decorator to apply certain suppressions to a whole
        function.
        """
        @wraps(func)
        def new_func(*args, **kwargs):
            with self:
                return func(*args, **kwargs)

        return new_func


@contextlib.contextmanager
def _assert_no_gc_cycles_context(name=None):
    __tracebackhide__ = True  # Hide traceback for py.test

    # not meaningful to test if there is no refcounting
    if not HAS_REFCOUNT:
        yield
        return

    assert_(gc.isenabled())
    gc.disable()
    gc_debug = gc.get_debug()
    try:
        for i in range(100):
            if gc.collect() == 0:
                break
        else:
            raise RuntimeError(
                "Unable to fully collect garbage - perhaps a __del__ method "
                "is creating more reference cycles?")

        gc.set_debug(gc.DEBUG_SAVEALL)
        yield
        # gc.collect returns the number of unreachable objects in cycles that
        # were found -- we are checking that no cycles were created in the context
        n_objects_in_cycles = gc.collect()
        objects_in_cycles = gc.garbage[:]
    finally:
        del gc.garbage[:]
        gc.set_debug(gc_debug)
        gc.enable()

    if n_objects_in_cycles:
        name_str = f' when calling {name}' if name is not None else ''
        raise AssertionError(
            "Reference cycles were found{}: {} objects were collected, "
            "of which {} are shown below:{}"
            .format(
                name_str,
                n_objects_in_cycles,
                len(objects_in_cycles),
                ''.join(
                    "\n  {} object with id={}:\n    {}".format(
                        type(o).__name__,
                        id(o),
                        pprint.pformat(o).replace('\n', '\n    ')
                    ) for o in objects_in_cycles
                )
            )
        )


def assert_no_gc_cycles(*args, **kwargs):
    """
    Fail if the given callable produces any reference cycles.

    If called with all arguments omitted, may be used as a context manager::

        with assert_no_gc_cycles():
            do_something()

    Parameters
    ----------
    func : callable
        The callable to test.
    \\*args : Arguments
        Arguments passed to `func`.
    \\*\\*kwargs : Kwargs
        Keyword arguments passed to `func`.

    Returns
    -------
    Nothing. The result is deliberately discarded to ensure that all cycles
    are found.

    """
    if not args:
        return _assert_no_gc_cycles_context()

    func = args[0]
    args = args[1:]
    with _assert_no_gc_cycles_context(name=func.__name__):
        func(*args, **kwargs)


def break_cycles():
    """
    Break reference cycles by calling gc.collect
    Objects can call other objects' methods (for instance, another object's
     __del__) inside their own __del__. On PyPy, the interpreter only runs
    between calls to gc.collect, so multiple calls are needed to completely
    release all cycles.
    """

    gc.collect()
    if IS_PYPY:
        # a few more, just to make sure all the finalizers are called
        gc.collect()
        gc.collect()
        gc.collect()
        gc.collect()


def requires_memory(free_bytes):
    """Decorator to skip a test if not enough memory is available"""
    import pytest

    def decorator(func):
        @wraps(func)
        def wrapper(*a, **kw):
            msg = check_free_memory(free_bytes)
            if msg is not None:
                pytest.skip(msg)

            try:
                return func(*a, **kw)
            except MemoryError:
                # Probably ran out of memory regardless: don't regard as failure
                pytest.xfail("MemoryError raised")

        return wrapper

    return decorator


def check_free_memory(free_bytes):
    """
    Check whether `free_bytes` amount of memory is currently free.
    Returns: None if enough memory available, otherwise error message
    """
    env_var = 'NPY_AVAILABLE_MEM'
    env_value = os.environ.get(env_var)
    if env_value is not None:
        try:
            mem_free = _parse_size(env_value)
        except ValueError as exc:
            raise ValueError(f'Invalid environment variable {env_var}: {exc}')

        msg = (f'{free_bytes / 1e9} GB memory required, but environment variable '
               f'NPY_AVAILABLE_MEM={env_value} set')
    else:
        mem_free = _get_mem_available()

        if mem_free is None:
            msg = ("Could not determine available memory; set NPY_AVAILABLE_MEM "
                   "environment variable (e.g. NPY_AVAILABLE_MEM=16GB) to run "
                   "the test.")
            mem_free = -1
        else:
            free_bytes_gb = free_bytes / 1e9
            mem_free_gb = mem_free / 1e9
            msg = f'{free_bytes_gb} GB memory required, but {mem_free_gb} GB available'

    return msg if mem_free < free_bytes else None


def _parse_size(size_str):
    """Convert memory size strings ('12 GB' etc.) to float"""
    suffixes = {'': 1, 'b': 1,
                'k': 1000, 'm': 1000**2, 'g': 1000**3, 't': 1000**4,
                'kb': 1000, 'mb': 1000**2, 'gb': 1000**3, 'tb': 1000**4,
                'kib': 1024, 'mib': 1024**2, 'gib': 1024**3, 'tib': 1024**4}

    size_re = re.compile(r'^\s*(\d+|\d+\.\d+)\s*({0})\s*$'.format(
        '|'.join(suffixes.keys())), re.I)

    m = size_re.match(size_str.lower())
    if not m or m.group(2) not in suffixes:
        raise ValueError(f'value {size_str!r} not a valid size')
    return int(float(m.group(1)) * suffixes[m.group(2)])


def _get_mem_available():
    """Return available memory in bytes, or None if unknown."""
    try:
        import psutil
        return psutil.virtual_memory().available
    except (ImportError, AttributeError):
        pass

    if sys.platform.startswith('linux'):
        info = {}
        with open('/proc/meminfo') as f:
            for line in f:
                p = line.split()
                info[p[0].strip(':').lower()] = int(p[1]) * 1024

        if 'memavailable' in info:
            # Linux >= 3.14
            return info['memavailable']
        else:
            return info['memfree'] + info['cached']

    return None


def _no_tracing(func):
    """
    Decorator to temporarily turn off tracing for the duration of a test.
    Needed in tests that check refcounting, otherwise the tracing itself
    influences the refcounts
    """
    if not hasattr(sys, 'gettrace'):
        return func
    else:
        @wraps(func)
        def wrapper(*args, **kwargs):
            original_trace = sys.gettrace()
            try:
                sys.settrace(None)
                return func(*args, **kwargs)
            finally:
                sys.settrace(original_trace)
        return wrapper


def _get_glibc_version():
    try:
        ver = os.confstr('CS_GNU_LIBC_VERSION').rsplit(' ')[1]
    except Exception:
        ver = '0.0'

    return ver


_glibcver = _get_glibc_version()
_glibc_older_than = lambda x: (_glibcver != '0.0' and _glibcver < x)


def run_threaded(func, max_workers=8, pass_count=False,
                 pass_barrier=False, outer_iterations=1,
                 prepare_args=None):
    """Runs a function many times in parallel"""
    for _ in range(outer_iterations):
        with (concurrent.futures.ThreadPoolExecutor(max_workers=max_workers)
              as tpe):
            if prepare_args is None:
                args = []
            else:
                args = prepare_args()
            if pass_barrier:
                barrier = threading.Barrier(max_workers)
                args.append(barrier)
            if pass_count:
                all_args = [(func, i, *args) for i in range(max_workers)]
            else:
                all_args = [(func, *args) for i in range(max_workers)]
            try:
                futures = []
                for arg in all_args:
                    futures.append(tpe.submit(*arg))
            finally:
                if len(futures) < max_workers and pass_barrier:
                    barrier.abort()
            for f in futures:
                f.result()
```
