## Supplementary software v0.2.1 for "Virtual control arms for paediatric myopia trials: external validation of axial-elongation models": utils.pyi

```
import ast
import sys
import types
import unittest
import warnings
from collections.abc import Callable, Iterable, Sequence
from contextlib import _GeneratorContextManager
from pathlib import Path
from re import Pattern
from typing import (
    Any,
    AnyStr,
    ClassVar,
    Final,
    Generic,
    NoReturn,
    SupportsIndex,
    TypeAlias,
    overload,
    type_check_only,
)
from typing import Literal as L
from unittest.case import SkipTest

from _typeshed import ConvertibleToFloat, GenericPath, StrOrBytesPath, StrPath
from typing_extensions import ParamSpec, Self, TypeVar, TypeVarTuple, Unpack

import numpy as np
from numpy._typing import (
    ArrayLike,
    DTypeLike,
    NDArray,
    _ArrayLikeDT64_co,
    _ArrayLikeNumber_co,
    _ArrayLikeObject_co,
    _ArrayLikeTD64_co,
)

__all__ = [  # noqa: RUF022
    "IS_EDITABLE",
    "IS_MUSL",
    "IS_PYPY",
    "IS_PYSTON",
    "IS_WASM",
    "HAS_LAPACK64",
    "HAS_REFCOUNT",
    "NOGIL_BUILD",
    "assert_",
    "assert_array_almost_equal_nulp",
    "assert_raises_regex",
    "assert_array_max_ulp",
    "assert_warns",
    "assert_no_warnings",
    "assert_allclose",
    "assert_equal",
    "assert_almost_equal",
    "assert_approx_equal",
    "assert_array_equal",
    "assert_array_less",
    "assert_string_equal",
    "assert_array_almost_equal",
    "assert_raises",
    "build_err_msg",
    "decorate_methods",
    "jiffies",
    "memusage",
    "print_assert_equal",
    "rundocs",
    "runstring",
    "verbose",
    "measure",
    "IgnoreException",
    "clear_and_catch_warnings",
    "SkipTest",
    "KnownFailureException",
    "temppath",
    "tempdir",
    "suppress_warnings",
    "assert_array_compare",
    "assert_no_gc_cycles",
    "break_cycles",
    "check_support_sve",
    "run_threaded",
]

###

_T = TypeVar("_T")
_Ts = TypeVarTuple("_Ts")
_Tss = ParamSpec("_Tss")
_ET = TypeVar("_ET", bound=BaseException, default=BaseException)
_FT = TypeVar("_FT", bound=Callable[..., Any])
_W_co = TypeVar("_W_co", bound=_WarnLog | None, default=_WarnLog | None, covariant=True)
_T_or_bool = TypeVar("_T_or_bool", default=bool)

_StrLike: TypeAlias = str | bytes
_RegexLike: TypeAlias = _StrLike | Pattern[Any]
_NumericArrayLike: TypeAlias = _ArrayLikeNumber_co | _ArrayLikeObject_co

_ExceptionSpec: TypeAlias = type[_ET] | tuple[type[_ET], ...]
_WarningSpec: TypeAlias = type[Warning]
_WarnLog: TypeAlias = list[warnings.WarningMessage]
_ToModules: TypeAlias = Iterable[types.ModuleType]

# Must return a bool or an ndarray/generic type that is supported by `np.logical_and.reduce`
_ComparisonFunc: TypeAlias = Callable[
    [NDArray[Any], NDArray[Any]],
    bool | np.bool | np.number | NDArray[np.bool | np.number | np.object_],
]

# Type-check only `clear_and_catch_warnings` subclasses for both values of the
# `record` parameter. Copied from the stdlib `warnings` stubs.
@type_check_only
class _clear_and_catch_warnings_with_records(clear_and_catch_warnings):
    def __enter__(self) -> list[warnings.WarningMessage]: ...

@type_check_only
class _clear_and_catch_warnings_without_records(clear_and_catch_warnings):
    def __enter__(self) -> None: ...

###

verbose: int = 0
NUMPY_ROOT: Final[Path] = ...
IS_INSTALLED: Final[bool] = ...
IS_EDITABLE: Final[bool] = ...
IS_MUSL: Final[bool] = ...
IS_PYPY: Final[bool] = ...
IS_PYSTON: Final[bool] = ...
IS_WASM: Final[bool] = ...
HAS_REFCOUNT: Final[bool] = ...
HAS_LAPACK64: Final[bool] = ...
NOGIL_BUILD: Final[bool] = ...

class KnownFailureException(Exception): ...
class IgnoreException(Exception): ...

# NOTE: `warnings.catch_warnings` is incorrectly defined as invariant in typeshed
class clear_and_catch_warnings(warnings.catch_warnings[_W_co], Generic[_W_co]):  # type: ignore[type-var]  # pyright: ignore[reportInvalidTypeArguments]
    class_modules: ClassVar[tuple[types.ModuleType, ...]] = ()
    modules: Final[set[types.ModuleType]]
    @overload  # record: True
    def __init__(self: clear_and_catch_warnings[_WarnLog], /, record: L[True], modules: _ToModules = ()) -> None: ...
    @overload  # record: False (default)
    def __init__(self: clear_and_catch_warnings[None], /, record: L[False] = False, modules: _ToModules = ()) -> None: ...
    @overload  # record; bool
    def __init__(self, /, record: bool, modules: _ToModules = ()) -> None: ...

class suppress_warnings:
    log: Final[_WarnLog]
    def __init__(self, /, forwarding_rule: L["always", "module", "once", "location"] = "always") -> None: ...
    def __enter__(self) -> Self: ...
    def __exit__(self, cls: type[BaseException] | None, exc: BaseException | None, tb: types.TracebackType | None, /) -> None: ...
    def __call__(self, /, func: _FT) -> _FT: ...

    #
    def filter(self, /, category: type[Warning] = ..., message: str = "", module: types.ModuleType | None = None) -> None: ...
    def record(self, /, category: type[Warning] = ..., message: str = "", module: types.ModuleType | None = None) -> _WarnLog: ...

# Contrary to runtime we can't do `os.name` checks while type checking,
# only `sys.platform` checks
if sys.platform == "win32" or sys.platform == "cygwin":
    def memusage(processName: str = ..., instance: int = ...) -> int: ...
elif sys.platform == "linux":
    def memusage(_proc_pid_stat: StrOrBytesPath = ...) -> int | None: ...
else:
    def memusage() -> NoReturn: ...

if sys.platform == "linux":
    def jiffies(_proc_pid_stat: StrOrBytesPath = ..., _load_time: list[float] = []) -> int: ...
else:
    def jiffies(_load_time: list[float] = []) -> int: ...

#
def build_err_msg(
    arrays: Iterable[object],
    err_msg: object,
    header: str = ...,
    verbose: bool = ...,
    names: Sequence[str] = ...,
    precision: SupportsIndex | None = ...,
) -> str: ...

#
def print_assert_equal(test_string: str, actual: object, desired: object) -> None: ...

#
def assert_(val: object, msg: str | Callable[[], str] = "") -> None: ...

#
def assert_equal(
    actual: object,
    desired: object,
    err_msg: object = "",
    verbose: bool = True,
    *,
    strict: bool = False,
) -> None: ...

def assert_almost_equal(
    actual: _NumericArrayLike,
    desired: _NumericArrayLike,
    decimal: int = 7,
    err_msg: object = "",
    verbose: bool = True,
) -> None: ...

#
def assert_approx_equal(
    actual: ConvertibleToFloat,
    desired: ConvertibleToFloat,
    significant: int = 7,
    err_msg: object = "",
    verbose: bool = True,
) -> None: ...

#
def assert_array_compare(
    comparison: _ComparisonFunc,
    x: ArrayLike,
    y: ArrayLike,
    err_msg: object = "",
    verbose: bool = True,
    header: str = "",
    precision: SupportsIndex = 6,
    equal_nan: bool = True,
    equal_inf: bool = True,
    *,
    strict: bool = False,
    names: tuple[str, str] = ("ACTUAL", "DESIRED"),
) -> None: ...

#
def assert_array_equal(
    actual: object,
    desired: object,
    err_msg: object = "",
    verbose: bool = True,
    *,
    strict: bool = False,
) -> None: ...

#
def assert_array_almost_equal(
    actual: _NumericArrayLike,
    desired: _NumericArrayLike,
    decimal: float = 6,
    err_msg: object = "",
    verbose: bool = True,
) -> None: ...

@overload
def assert_array_less(
    x: _ArrayLikeDT64_co,
    y: _ArrayLikeDT64_co,
    err_msg: object = "",
    verbose: bool = True,
    *,
    strict: bool = False,
) -> None: ...
@overload
def assert_array_less(
    x: _ArrayLikeTD64_co,
    y: _ArrayLikeTD64_co,
    err_msg: object = "",
    verbose: bool = True,
    *,
    strict: bool = False,
) -> None: ...
@overload
def assert_array_less(
    x: _NumericArrayLike,
    y: _NumericArrayLike,
    err_msg: object = "",
    verbose: bool = True,
    *,
    strict: bool = False,
) -> None: ...

#
def assert_string_equal(actual: str, desired: str) -> None: ...

#
@overload
def assert_raises(
    exception_class: _ExceptionSpec[_ET],
    /,
    *,
    msg: str | None = None,
) -> unittest.case._AssertRaisesContext[_ET]: ...
@overload
def assert_raises(
    exception_class: _ExceptionSpec,
    callable: Callable[_Tss, Any],
    /,
    *args: _Tss.args,
    **kwargs: _Tss.kwargs,
) -> None: ...

#
@overload
def assert_raises_regex(
    exception_class: _ExceptionSpec[_ET],
    expected_regexp: _RegexLike,
    *,
    msg: str | None = None,
) -> unittest.case._AssertRaisesContext[_ET]: ...
@overload
def assert_raises_regex(
    exception_class: _ExceptionSpec,
    expected_regexp: _RegexLike,
    callable: Callable[_Tss, Any],
    *args: _Tss.args,
    **kwargs: _Tss.kwargs,
) -> None: ...

#
@overload
def assert_allclose(
    actual: _ArrayLikeTD64_co,
    desired: _ArrayLikeTD64_co,
    rtol: float = 1e-7,
    atol: float = 0,
    equal_nan: bool = True,
    err_msg: object = "",
    verbose: bool = True,
    *,
    strict: bool = False,
) -> None: ...
@overload
def assert_allclose(
    actual: _NumericArrayLike,
    desired: _NumericArrayLike,
    rtol: float = 1e-7,
    atol: float = 0,
    equal_nan: bool = True,
    err_msg: object = "",
    verbose: bool = True,
    *,
    strict: bool = False,
) -> None: ...

#
def assert_array_almost_equal_nulp(
    x: _ArrayLikeNumber_co,
    y: _ArrayLikeNumber_co,
    nulp: float = 1,
) -> None: ...

#
def assert_array_max_ulp(
    a: _ArrayLikeNumber_co,
    b: _ArrayLikeNumber_co,
    maxulp: float = 1,
    dtype: DTypeLike | None = None,
) -> NDArray[Any]: ...

#
@overload
def assert_warns(warning_class: _WarningSpec) -> _GeneratorContextManager[None]: ...
@overload
def assert_warns(warning_class: _WarningSpec, func: Callable[_Tss, _T], *args: _Tss.args, **kwargs: _Tss.kwargs) -> _T: ...

#
@overload
def assert_no_warnings() -> _GeneratorContextManager[None]: ...
@overload
def assert_no_warnings(func: Callable[_Tss, _T], /, *args: _Tss.args, **kwargs: _Tss.kwargs) -> _T: ...

#
@overload
def assert_no_gc_cycles() -> _GeneratorContextManager[None]: ...
@overload
def assert_no_gc_cycles(func: Callable[_Tss, Any], /, *args: _Tss.args, **kwargs: _Tss.kwargs) -> None: ...

###

#
@overload
def tempdir(
    suffix: None = None,
    prefix: None = None,
    dir: None = None,
) -> _GeneratorContextManager[str]: ...
@overload
def tempdir(
    suffix: AnyStr | None = None,
    prefix: AnyStr | None = None,
    *,
    dir: GenericPath[AnyStr],
) -> _GeneratorContextManager[AnyStr]: ...
@overload
def tempdir(
    suffix: AnyStr | None = None,
    *,
    prefix: AnyStr,
    dir: GenericPath[AnyStr] | None = None,
) -> _GeneratorContextManager[AnyStr]: ...
@overload
def tempdir(
    suffix: AnyStr,
    prefix: AnyStr | None = None,
    dir: GenericPath[AnyStr] | None = None,
) -> _GeneratorContextManager[AnyStr]: ...

#
@overload
def temppath(
    suffix: None = None,
    prefix: None = None,
    dir: None = None,
    text: bool = False,
) -> _GeneratorContextManager[str]: ...
@overload
def temppath(
    suffix: AnyStr | None,
    prefix: AnyStr | None,
    dir: GenericPath[AnyStr],
    text: bool = False,
) -> _GeneratorContextManager[AnyStr]: ...
@overload
def temppath(
    suffix: AnyStr | None = None,
    prefix: AnyStr | None = None,
    *,
    dir: GenericPath[AnyStr],
    text: bool = False,
) -> _GeneratorContextManager[AnyStr]: ...
@overload
def temppath(
    suffix: AnyStr | None,
    prefix: AnyStr,
    dir: GenericPath[AnyStr] | None = None,
    text: bool = False,
) -> _GeneratorContextManager[AnyStr]: ...
@overload
def temppath(
    suffix: AnyStr | None = None,
    *,
    prefix: AnyStr,
    dir: GenericPath[AnyStr] | None = None,
    text: bool = False,
) -> _GeneratorContextManager[AnyStr]: ...
@overload
def temppath(
    suffix: AnyStr,
    prefix: AnyStr | None = None,
    dir: GenericPath[AnyStr] | None = None,
    text: bool = False,
) -> _GeneratorContextManager[AnyStr]: ...

#
def check_support_sve(__cache: list[_T_or_bool] = []) -> _T_or_bool: ...  # noqa: PYI063

#
def decorate_methods(
    cls: type,
    decorator: Callable[[Callable[..., Any]], Any],
    testmatch: _RegexLike | None = None,
) -> None: ...

#
@overload
def run_threaded(
    func: Callable[[], None],
    max_workers: int = 8,
    pass_count: bool = False,
    pass_barrier: bool = False,
    outer_iterations: int = 1,
    prepare_args: None = None,
) -> None: ...
@overload
def run_threaded(
    func: Callable[[Unpack[_Ts]], None],
    max_workers: int,
    pass_count: bool,
    pass_barrier: bool,
    outer_iterations: int,
    prepare_args: tuple[Unpack[_Ts]],
) -> None: ...
@overload
def run_threaded(
    func: Callable[[Unpack[_Ts]], None],
    max_workers: int = 8,
    pass_count: bool = False,
    pass_barrier: bool = False,
    outer_iterations: int = 1,
    *,
    prepare_args: tuple[Unpack[_Ts]],
) -> None: ...

#
def runstring(astr: _StrLike | types.CodeType, dict: dict[str, Any] | None) -> Any: ...  # noqa: ANN401
def rundocs(filename: StrPath | None = None, raise_on_error: bool = True) -> None: ...
def measure(code_str: _StrLike | ast.AST, times: int = 1, label: str | None = None) -> float: ...
def break_cycles() -> None: ...
```
