## Supplementary software v0.2.1 for "Virtual control arms for paediatric myopia trials: external validation of axial-elongation models": overrides.py

```
"""Tools for testing implementations of __array_function__ and ufunc overrides


"""

from numpy._core.overrides import ARRAY_FUNCTIONS as _array_functions
from numpy import ufunc as _ufunc
import numpy._core.umath as _umath

def get_overridable_numpy_ufuncs():
    """List all numpy ufuncs overridable via `__array_ufunc__`

    Parameters
    ----------
    None

    Returns
    -------
    set
        A set containing all overridable ufuncs in the public numpy API.
    """
    ufuncs = {obj for obj in _umath.__dict__.values()
              if isinstance(obj, _ufunc)}
    return ufuncs


def allows_array_ufunc_override(func):
    """Determine if a function can be overridden via `__array_ufunc__`

    Parameters
    ----------
    func : callable
        Function that may be overridable via `__array_ufunc__`

    Returns
    -------
    bool
        `True` if `func` is overridable via `__array_ufunc__` and
        `False` otherwise.

    Notes
    -----
    This function is equivalent to ``isinstance(func, np.ufunc)`` and
    will work correctly for ufuncs defined outside of Numpy.

    """
    return isinstance(func, _ufunc)


def get_overridable_numpy_array_functions():
    """List all numpy functions overridable via `__array_function__`

    Parameters
    ----------
    None

    Returns
    -------
    set
        A set containing all functions in the public numpy API that are
        overridable via `__array_function__`.

    """
    # 'import numpy' doesn't import recfunctions, so make sure it's imported
    # so ufuncs defined there show up in the ufunc listing
    from numpy.lib import recfunctions  # noqa: F401
    return _array_functions.copy()

def allows_array_function_override(func):
    """Determine if a Numpy function can be overridden via `__array_function__`

    Parameters
    ----------
    func : callable
        Function that may be overridable via `__array_function__`

    Returns
    -------
    bool
        `True` if `func` is a function in the Numpy API that is
        overridable via `__array_function__` and `False` otherwise.
    """
    return func in _array_functions
```
