## Supplementary software v0.2.1 for "Virtual control arms for paediatric myopia trials: external validation of axial-elongation models": overrides.pyi

```
from collections.abc import Callable, Hashable
from typing import Any

from typing_extensions import TypeIs

import numpy as np

def get_overridable_numpy_ufuncs() -> set[np.ufunc]: ...
def get_overridable_numpy_array_functions() -> set[Callable[..., Any]]: ...
def allows_array_ufunc_override(func: object) -> TypeIs[np.ufunc]: ...
def allows_array_function_override(func: Hashable) -> bool: ...
```
