## Supplementary software v0.2.1 for "Virtual control arms for paediatric myopia trials: external validation of axial-elongation models": print_coercion_tables.py

```
#!/usr/bin/env python3
"""Prints type-coercion tables for the built-in NumPy types

"""
import numpy as np
from numpy._core.numerictypes import obj2sctype
from collections import namedtuple

# Generic object that can be added, but doesn't do anything else
class GenericObject:
    def __init__(self, v):
        self.v = v

    def __add__(self, other):
        return self

    def __radd__(self, other):
        return self

    dtype = np.dtype('O')

def print_cancast_table(ntypes):
    print('X', end=' ')
    for char in ntypes:
        print(char, end=' ')
    print()
    for row in ntypes:
        print(row, end=' ')
        for col in ntypes:
            if np.can_cast(row, col, "equiv"):
                cast = "#"
            elif np.can_cast(row, col, "safe"):
                cast = "="
            elif np.can_cast(row, col, "same_kind"):
                cast = "~"
            elif np.can_cast(row, col, "unsafe"):
                cast = "."
            else:
                cast = " "
            print(cast, end=' ')
        print()

def print_coercion_table(ntypes, inputfirstvalue, inputsecondvalue, firstarray, use_promote_types=False):
    print('+', end=' ')
    for char in ntypes:
        print(char, end=' ')
    print()
    for row in ntypes:
        if row == 'O':
            rowtype = GenericObject
        else:
            rowtype = obj2sctype(row)

        print(row, end=' ')
        for col in ntypes:
            if col == 'O':
                coltype = GenericObject
            else:
                coltype = obj2sctype(col)
            try:
                if firstarray:
                    rowvalue = np.array([rowtype(inputfirstvalue)], dtype=rowtype)
                else:
                    rowvalue = rowtype(inputfirstvalue)
                colvalue = coltype(inputsecondvalue)
                if use_promote_types:
                    char = np.promote_types(rowvalue.dtype, colvalue.dtype).char
                else:
                    value = np.add(rowvalue, colvalue)
                    if isinstance(value, np.ndarray):
                        char = value.dtype.char
                    else:
                        char = np.dtype(type(value)).char
            except ValueError:
                char = '!'
            except OverflowError:
                char = '@'
            except TypeError:
                char = '#'
            print(char, end=' ')
        print()


def print_new_cast_table(*, can_cast=True, legacy=False, flags=False):
    """Prints new casts, the values given are default "can-cast" values, not
    actual ones.
    """
    from numpy._core._multiarray_tests import get_all_cast_information

    cast_table = {
        -1: " ",
        0: "#",  # No cast (classify as equivalent here)
        1: "#",  # equivalent casting
        2: "=",  # safe casting
        3: "~",  # same-kind casting
        4: ".",  # unsafe casting
    }
    flags_table = {
        0 : "▗", 7: "█",
        1: "▚", 2: "▐", 4: "▄",
                3: "▜", 5: "▙",
                        6: "▟",
    }

    cast_info = namedtuple("cast_info", ["can_cast", "legacy", "flags"])
    no_cast_info = cast_info(" ", " ", " ")

    casts = get_all_cast_information()
    table = {}
    dtypes = set()
    for cast in casts:
        dtypes.add(cast["from"])
        dtypes.add(cast["to"])

        if cast["from"] not in table:
            table[cast["from"]] = {}
        to_dict = table[cast["from"]]

        can_cast = cast_table[cast["casting"]]
        legacy = "L" if cast["legacy"] else "."
        flags = 0
        if cast["requires_pyapi"]:
            flags |= 1
        if cast["supports_unaligned"]:
            flags |= 2
        if cast["no_floatingpoint_errors"]:
            flags |= 4

        flags = flags_table[flags]
        to_dict[cast["to"]] = cast_info(can_cast=can_cast, legacy=legacy, flags=flags)

    # The np.dtype(x.type) is a bit strange, because dtype classes do
    # not expose much yet.
    types = np.typecodes["All"]
    def sorter(x):
        # This is a bit weird hack, to get a table as close as possible to
        # the one printing all typecodes (but expecting user-dtypes).
        dtype = np.dtype(x.type)
        try:
            indx = types.index(dtype.char)
        except ValueError:
            indx = np.inf
        return (indx, dtype.char)

    dtypes = sorted(dtypes, key=sorter)

    def print_table(field="can_cast"):
        print('X', end=' ')
        for dt in dtypes:
            print(np.dtype(dt.type).char, end=' ')
        print()
        for from_dt in dtypes:
            print(np.dtype(from_dt.type).char, end=' ')
            row = table.get(from_dt, {})
            for to_dt in dtypes:
                print(getattr(row.get(to_dt, no_cast_info), field), end=' ')
            print()

    if can_cast:
        # Print the actual table:
        print()
        print("Casting: # is equivalent, = is safe, ~ is same-kind, and . is unsafe")
        print()
        print_table("can_cast")

    if legacy:
        print()
        print("L denotes a legacy cast . a non-legacy one.")
        print()
        print_table("legacy")

    if flags:
        print()
        print(f"{flags_table[0]}: no flags, {flags_table[1]}: PyAPI, "
              f"{flags_table[2]}: supports unaligned, {flags_table[4]}: no-float-errors")
        print()
        print_table("flags")


if __name__ == '__main__':
    print("can cast")
    print_cancast_table(np.typecodes['All'])
    print()
    print("In these tables, ValueError is '!', OverflowError is '@', TypeError is '#'")
    print()
    print("scalar + scalar")
    print_coercion_table(np.typecodes['All'], 0, 0, False)
    print()
    print("scalar + neg scalar")
    print_coercion_table(np.typecodes['All'], 0, -1, False)
    print()
    print("array + scalar")
    print_coercion_table(np.typecodes['All'], 0, 0, True)
    print()
    print("array + neg scalar")
    print_coercion_table(np.typecodes['All'], 0, -1, True)
    print()
    print("promote_types")
    print_coercion_table(np.typecodes['All'], 0, 0, False, True)
    print("New casting type promotion:")
    print_new_cast_table(can_cast=True, legacy=True, flags=True)
```
