## Supplementary software v0.2.1 for "Virtual control arms for paediatric myopia trials: external validation of axial-elongation models": print_coercion_tables.pyi

```
from collections.abc import Iterable
from typing import ClassVar, Generic

from typing_extensions import Self, TypeVar

import numpy as np

_VT_co = TypeVar("_VT_co", default=object, covariant=True)

# undocumented
class GenericObject(Generic[_VT_co]):
    dtype: ClassVar[np.dtype[np.object_]] = ...
    v: _VT_co

    def __init__(self, /, v: _VT_co) -> None: ...
    def __add__(self, other: object, /) -> Self: ...
    def __radd__(self, other: object, /) -> Self: ...

def print_cancast_table(ntypes: Iterable[str]) -> None: ...
def print_coercion_table(
    ntypes: Iterable[str],
    inputfirstvalue: int,
    inputsecondvalue: int,
    firstarray: bool,
    use_promote_types: bool = False,
) -> None: ...
def print_new_cast_table(*, can_cast: bool = True, legacy: bool = False, flags: bool = False) -> None: ...
```
