## Supplementary software v0.2.1 for "Virtual control arms for paediatric myopia trials: external validation of axial-elongation models": __init__.py

```
"""
============================
Typing (:mod:`numpy.typing`)
============================

.. versionadded:: 1.20

Large parts of the NumPy API have :pep:`484`-style type annotations. In
addition a number of type aliases are available to users, most prominently
the two below:

- `ArrayLike`: objects that can be converted to arrays
- `DTypeLike`: objects that can be converted to dtypes

.. _typing-extensions: https://pypi.org/project/typing-extensions/

Mypy plugin
-----------

.. versionadded:: 1.21

.. automodule:: numpy.typing.mypy_plugin

.. currentmodule:: numpy.typing

Differences from the runtime NumPy API
--------------------------------------

NumPy is very flexible. Trying to describe the full range of
possibilities statically would result in types that are not very
helpful. For that reason, the typed NumPy API is often stricter than
the runtime NumPy API. This section describes some notable
differences.

ArrayLike
~~~~~~~~~

The `ArrayLike` type tries to avoid creating object arrays. For
example,

.. code-block:: python

    >>> np.array(x**2 for x in range(10))
    array(<generator object <genexpr> at ...>, dtype=object)

is valid NumPy code which will create a 0-dimensional object
array. Type checkers will complain about the above example when using
the NumPy types however. If you really intended to do the above, then
you can either use a ``# type: ignore`` comment:

.. code-block:: python

    >>> np.array(x**2 for x in range(10))  # type: ignore

or explicitly type the array like object as `~typing.Any`:

.. code-block:: python

    >>> from typing import Any
    >>> array_like: Any = (x**2 for x in range(10))
    >>> np.array(array_like)
    array(<generator object <genexpr> at ...>, dtype=object)

ndarray
~~~~~~~

It's possible to mutate the dtype of an array at runtime. For example,
the following code is valid:

.. code-block:: python

    >>> x = np.array([1, 2])
    >>> x.dtype = np.bool

This sort of mutation is not allowed by the types. Users who want to
write statically typed code should instead use the `numpy.ndarray.view`
method to create a view of the array with a different dtype.

DTypeLike
~~~~~~~~~

The `DTypeLike` type tries to avoid creation of dtype objects using
dictionary of fields like below:

.. code-block:: python

    >>> x = np.dtype({"field1": (float, 1), "field2": (int, 3)})

Although this is valid NumPy code, the type checker will complain about it,
since its usage is discouraged.
Please see : :ref:`Data type objects <arrays.dtypes>`

Number precision
~~~~~~~~~~~~~~~~

The precision of `numpy.number` subclasses is treated as a invariant generic
parameter (see :class:`~NBitBase`), simplifying the annotating of processes
involving precision-based casting.

.. code-block:: python

    >>> from typing import TypeVar
    >>> import numpy as np
    >>> import numpy.typing as npt

    >>> T = TypeVar("T", bound=npt.NBitBase)
    >>> def func(a: "np.floating[T]", b: "np.floating[T]") -> "np.floating[T]":
    ...     ...

Consequently, the likes of `~numpy.float16`, `~numpy.float32` and
`~numpy.float64` are still sub-types of `~numpy.floating`, but, contrary to
runtime, they're not necessarily considered as sub-classes.

Timedelta64
~~~~~~~~~~~

The `~numpy.timedelta64` class is not considered a subclass of
`~numpy.signedinteger`, the former only inheriting from `~numpy.generic`
while static type checking.

0D arrays
~~~~~~~~~

During runtime numpy aggressively casts any passed 0D arrays into their
corresponding `~numpy.generic` instance. Until the introduction of shape
typing (see :pep:`646`) it is unfortunately not possible to make the
necessary distinction between 0D and >0D arrays. While thus not strictly
correct, all operations are that can potentially perform a 0D-array -> scalar
cast are currently annotated as exclusively returning an `~numpy.ndarray`.

If it is known in advance that an operation *will* perform a
0D-array -> scalar cast, then one can consider manually remedying the
situation with either `typing.cast` or a ``# type: ignore`` comment.

Record array dtypes
~~~~~~~~~~~~~~~~~~~

The dtype of `numpy.recarray`, and the :ref:`routines.array-creation.rec`
functions in general, can be specified in one of two ways:

* Directly via the ``dtype`` argument.
* With up to five helper arguments that operate via `numpy.rec.format_parser`:
  ``formats``, ``names``, ``titles``, ``aligned`` and ``byteorder``.

These two approaches are currently typed as being mutually exclusive,
*i.e.* if ``dtype`` is specified than one may not specify ``formats``.
While this mutual exclusivity is not (strictly) enforced during runtime,
combining both dtype specifiers can lead to unexpected or even downright
buggy behavior.

API
---

"""
# NOTE: The API section will be appended with additional entries
# further down in this file

from numpy._typing import (
    ArrayLike,
    DTypeLike,
    NBitBase,
    NDArray,
)

__all__ = ["ArrayLike", "DTypeLike", "NBitBase", "NDArray"]

if __doc__ is not None:
    from numpy._typing._add_docstring import _docstrings
    __doc__ += _docstrings
    __doc__ += '\n.. autoclass:: numpy.typing.NBitBase\n'
    del _docstrings

from numpy._pytesttester import PytestTester
test = PytestTester(__name__)
del PytestTester
```
