## Supplementary software v0.2.1 for "Virtual control arms for paediatric myopia trials: external validation of axial-elongation models": mypy_plugin.py

```
"""A mypy_ plugin for managing a number of platform-specific annotations.
Its functionality can be split into three distinct parts:

* Assigning the (platform-dependent) precisions of certain `~numpy.number`
  subclasses, including the likes of `~numpy.int_`, `~numpy.intp` and
  `~numpy.longlong`. See the documentation on
  :ref:`scalar types <arrays.scalars.built-in>` for a comprehensive overview
  of the affected classes. Without the plugin the precision of all relevant
  classes will be inferred as `~typing.Any`.
* Removing all extended-precision `~numpy.number` subclasses that are
  unavailable for the platform in question. Most notably this includes the
  likes of `~numpy.float128` and `~numpy.complex256`. Without the plugin *all*
  extended-precision types will, as far as mypy is concerned, be available
  to all platforms.
* Assigning the (platform-dependent) precision of `~numpy.ctypeslib.c_intp`.
  Without the plugin the type will default to `ctypes.c_int64`.

  .. versionadded:: 1.22

Examples
--------
To enable the plugin, one must add it to their mypy `configuration file`_:

.. code-block:: ini

    [mypy]
    plugins = numpy.typing.mypy_plugin

.. _mypy: https://mypy-lang.org/
.. _configuration file: https://mypy.readthedocs.io/en/stable/config_file.html

"""

from __future__ import annotations

from typing import Final, TYPE_CHECKING, Callable

import numpy as np

if TYPE_CHECKING:
    from collections.abc import Iterable

try:
    import mypy.types
    from mypy.types import Type
    from mypy.plugin import Plugin, AnalyzeTypeContext
    from mypy.nodes import MypyFile, ImportFrom, Statement
    from mypy.build import PRI_MED

    _HookFunc = Callable[[AnalyzeTypeContext], Type]
    MYPY_EX: None | ModuleNotFoundError = None
except ModuleNotFoundError as ex:
    MYPY_EX = ex

__all__: list[str] = []


def _get_precision_dict() -> dict[str, str]:
    names = [
        ("_NBitByte", np.byte),
        ("_NBitShort", np.short),
        ("_NBitIntC", np.intc),
        ("_NBitIntP", np.intp),
        ("_NBitInt", np.int_),
        ("_NBitLong", np.long),
        ("_NBitLongLong", np.longlong),

        ("_NBitHalf", np.half),
        ("_NBitSingle", np.single),
        ("_NBitDouble", np.double),
        ("_NBitLongDouble", np.longdouble),
    ]
    ret = {}
    module = "numpy._typing"
    for name, typ in names:
        n: int = 8 * typ().dtype.itemsize
        ret[f'{module}._nbit.{name}'] = f"{module}._nbit_base._{n}Bit"
    return ret


def _get_extended_precision_list() -> list[str]:
    extended_names = [
        "uint128",
        "uint256",
        "int128",
        "int256",
        "float80",
        "float96",
        "float128",
        "float256",
        "complex160",
        "complex192",
        "complex256",
        "complex512",
    ]
    return [i for i in extended_names if hasattr(np, i)]

def _get_c_intp_name() -> str:
    # Adapted from `np.core._internal._getintp_ctype`
    char = np.dtype('n').char
    if char == 'i':
        return "c_int"
    elif char == 'l':
        return "c_long"
    elif char == 'q':
        return "c_longlong"
    else:
        return "c_long"


#: A dictionary mapping type-aliases in `numpy._typing._nbit` to
#: concrete `numpy.typing.NBitBase` subclasses.
_PRECISION_DICT: Final = _get_precision_dict()

#: A list with the names of all extended precision `np.number` subclasses.
_EXTENDED_PRECISION_LIST: Final = _get_extended_precision_list()

#: The name of the ctypes equivalent of `np.intp`
_C_INTP: Final = _get_c_intp_name()


def _hook(ctx: AnalyzeTypeContext) -> Type:
    """Replace a type-alias with a concrete ``NBitBase`` subclass."""
    typ, _, api = ctx
    name = typ.name.split(".")[-1]
    name_new = _PRECISION_DICT[f"numpy._typing._nbit.{name}"]
    return api.named_type(name_new)


if TYPE_CHECKING or MYPY_EX is None:
    def _index(iterable: Iterable[Statement], id: str) -> int:
        """Identify the first ``ImportFrom`` instance the specified `id`."""
        for i, value in enumerate(iterable):
            if getattr(value, "id", None) == id:
                return i
        raise ValueError("Failed to identify a `ImportFrom` instance "
                         f"with the following id: {id!r}")

    def _override_imports(
        file: MypyFile,
        module: str,
        imports: list[tuple[str, None | str]],
    ) -> None:
        """Override the first `module`-based import with new `imports`."""
        # Construct a new `from module import y` statement
        import_obj = ImportFrom(module, 0, names=imports)
        import_obj.is_top_level = True

        # Replace the first `module`-based import statement with `import_obj`
        for lst in [file.defs, file.imports]:  # type: list[Statement]
            i = _index(lst, module)
            lst[i] = import_obj

    class _NumpyPlugin(Plugin):
        """A mypy plugin for handling versus numpy-specific typing tasks."""

        def get_type_analyze_hook(self, fullname: str) -> None | _HookFunc:
            """Set the precision of platform-specific `numpy.number`
            subclasses.

            For example: `numpy.int_`, `numpy.longlong` and `numpy.longdouble`.
            """
            if fullname in _PRECISION_DICT:
                return _hook
            return None

        def get_additional_deps(
            self, file: MypyFile
        ) -> list[tuple[int, str, int]]:
            """Handle all import-based overrides.

            * Import platform-specific extended-precision `numpy.number`
              subclasses (*e.g.* `numpy.float96`, `numpy.float128` and
              `numpy.complex256`).
            * Import the appropriate `ctypes` equivalent to `numpy.intp`.

            """
            ret = [(PRI_MED, file.fullname, -1)]

            if file.fullname == "numpy":
                _override_imports(
                    file, "numpy._typing._extended_precision",
                    imports=[(v, v) for v in _EXTENDED_PRECISION_LIST],
                )
            elif file.fullname == "numpy.ctypeslib":
                _override_imports(
                    file, "ctypes",
                    imports=[(_C_INTP, "_c_intp")],
                )
            return ret

    def plugin(version: str) -> type[_NumpyPlugin]:
        """An entry-point for mypy."""
        return _NumpyPlugin

else:
    def plugin(version: str) -> type[_NumpyPlugin]:
        """An entry-point for mypy."""
        raise MYPY_EX
```
