## Supplementary software v0.2.1 for "Virtual control arms for paediatric myopia trials: external validation of axial-elongation models": version.py

```
"""
Module to expose more detailed version info for the installed `numpy`
"""
version = "2.2.5"
__version__ = version
full_version = version

git_revision = "7be8c1f9133516fe20fd076f9bdfe23d9f537874"
release = 'dev' not in version and '+' not in version
short_version = version.split("+")[0]
```
