## Supplementary software v0.2.1 for "Virtual control arms for paediatric myopia trials: external validation of axial-elongation models": version.pyi

```
from typing import Final

from typing_extensions import LiteralString

__all__ = (
    '__version__',
    'full_version',
    'git_revision',
    'release',
    'short_version',
    'version',
)

version: Final[LiteralString]
__version__: Final[LiteralString]
full_version: Final[LiteralString]

git_revision: Final[LiteralString]
release: Final[bool]
short_version: Final[LiteralString]
```
