## Supplementary software v0.2.1 for "Virtual control arms for paediatric myopia trials: external validation of axial-elongation models": METADATA

````
Metadata-Version: 2.1
Name: pandas
Version: 2.3.1
Summary: Powerful data structures for data analysis, time series, and statistics
Author-Email: The Pandas Development Team <pandas-dev@python.org>
License: BSD 3-Clause License
         
         Copyright (c) 2008-2011, AQR Capital Management, LLC, Lambda Foundry, Inc. and PyData Development Team
         All rights reserved.
         
         Copyright (c) 2011-2023, Open source contributors.
         
         Redistribution and use in source and binary forms, with or without
         modification, are permitted provided that the following conditions are met:
         
         * Redistributions of source code must retain the above copyright notice, this
           list of conditions and the following disclaimer.
         
         * Redistributions in binary form must reproduce the above copyright notice,
           this list of conditions and the following disclaimer in the documentation
           and/or other materials provided with the distribution.
         
         * Neither the name of the copyright holder nor the names of its
           contributors may be used to endorse or promote products derived from
           this software without specific prior written permission.
         
         THIS SOFTWARE IS PROVIDED BY THE COPYRIGHT HOLDERS AND CONTRIBUTORS "AS IS"
         AND ANY EXPRESS OR IMPLIED WARRANTIES, INCLUDING, BUT NOT LIMITED TO, THE
         IMPLIED WARRANTIES OF MERCHANTABILITY AND FITNESS FOR A PARTICULAR PURPOSE ARE
         DISCLAIMED. IN NO EVENT SHALL THE COPYRIGHT HOLDER OR CONTRIBUTORS BE LIABLE
         FOR ANY DIRECT, INDIRECT, INCIDENTAL, SPECIAL, EXEMPLARY, OR CONSEQUENTIAL
         DAMAGES (INCLUDING, BUT NOT LIMITED TO, PROCUREMENT OF SUBSTITUTE GOODS OR
         SERVICES; LOSS OF USE, DATA, OR PROFITS; OR BUSINESS INTERRUPTION) HOWEVER
         CAUSED AND ON ANY THEORY OF LIABILITY, WHETHER IN CONTRACT, STRICT LIABILITY,
         OR TORT (INCLUDING NEGLIGENCE OR OTHERWISE) ARISING IN ANY WAY OUT OF THE USE
         OF THIS SOFTWARE, EVEN IF ADVISED OF THE POSSIBILITY OF SUCH DAMAGE.
         
Classifier: Development Status :: 5 - Production/Stable
Classifier: Environment :: Console
Classifier: Intended Audience :: Science/Research
Classifier: License :: OSI Approved :: BSD License
Classifier: Operating System :: OS Independent
Classifier: Programming Language :: Cython
Classifier: Programming Language :: Python
Classifier: Programming Language :: Python :: 3
Classifier: Programming Language :: Python :: 3 :: Only
Classifier: Programming Language :: Python :: 3.9
Classifier: Programming Language :: Python :: 3.10
Classifier: Programming Language :: Python :: 3.11
Classifier: Programming Language :: Python :: 3.12
Classifier: Programming Language :: Python :: 3.13
Classifier: Topic :: Scientific/Engineering
Project-URL: homepage, https://pandas.pydata.org
Project-URL: documentation, https://pandas.pydata.org/docs/
Project-URL: repository, https://github.com/pandas-dev/pandas
Requires-Python: >=3.9
Requires-Dist: numpy>=1.22.4; python_version < "3.11"
Requires-Dist: numpy>=1.23.2; python_version == "3.11"
Requires-Dist: numpy>=1.26.0; python_version >= "3.12"
Requires-Dist: python-dateutil>=2.8.2
Requires-Dist: pytz>=2020.1
Requires-Dist: tzdata>=2022.7
Provides-Extra: test
Requires-Dist: hypothesis>=6.46.1; extra == "test"
Requires-Dist: pytest>=7.3.2; extra == "test"
Requires-Dist: pytest-xdist>=2.2.0; extra == "test"
Provides-Extra: pyarrow
Requires-Dist: pyarrow>=10.0.1; extra == "pyarrow"
Provides-Extra: performance
Requires-Dist: bottleneck>=1.3.6; extra == "performance"
Requires-Dist: numba>=0.56.4; extra == "performance"
Requires-Dist: numexpr>=2.8.4; extra == "performance"
Provides-Extra: computation
Requires-Dist: scipy>=1.10.0; extra == "computation"
Requires-Dist: xarray>=2022.12.0; extra == "computation"
Provides-Extra: fss
Requires-Dist: fsspec>=2022.11.0; extra == "fss"
Provides-Extra: aws
Requires-Dist: s3fs>=2022.11.0; extra == "aws"
Provides-Extra: gcp
Requires-Dist: gcsfs>=2022.11.0; extra == "gcp"
Requires-Dist: pandas-gbq>=0.19.0; extra == "gcp"
Provides-Extra: excel
Requires-Dist: odfpy>=1.4.1; extra == "excel"
Requires-Dist: openpyxl>=3.1.0; extra == "excel"
Requires-Dist: python-calamine>=0.1.7; extra == "excel"
Requires-Dist: pyxlsb>=1.0.10; extra == "excel"
Requires-Dist: xlrd>=2.0.1; extra == "excel"
Requires-Dist: xlsxwriter>=3.0.5; extra == "excel"
Provides-Extra: parquet
Requires-Dist: pyarrow>=10.0.1; extra == "parquet"
Provides-Extra: feather
Requires-Dist: pyarrow>=10.0.1; extra == "feather"
Provides-Extra: hdf5
Requires-Dist: tables>=3.8.0; extra == "hdf5"
Provides-Extra: spss
Requires-Dist: pyreadstat>=1.2.0; extra == "spss"
Provides-Extra: postgresql
Requires-Dist: SQLAlchemy>=2.0.0; extra == "postgresql"
Requires-Dist: psycopg2>=2.9.6; extra == "postgresql"
Requires-Dist: adbc-driver-postgresql>=0.8.0; extra == "postgresql"
Provides-Extra: mysql
Requires-Dist: SQLAlchemy>=2.0.0; extra == "mysql"
Requires-Dist: pymysql>=1.0.2; extra == "mysql"
Provides-Extra: sql-other
Requires-Dist: SQLAlchemy>=2.0.0; extra == "sql-other"
Requires-Dist: adbc-driver-postgresql>=0.8.0; extra == "sql-other"
Requires-Dist: adbc-driver-sqlite>=0.8.0; extra == "sql-other"
Provides-Extra: html
Requires-Dist: beautifulsoup4>=4.11.2; extra == "html"
Requires-Dist: html5lib>=1.1; extra == "html"
Requires-Dist: lxml>=4.9.2; extra == "html"
Provides-Extra: xml
Requires-Dist: lxml>=4.9.2; extra == "xml"
Provides-Extra: plot
Requires-Dist: matplotlib>=3.6.3; extra == "plot"
Provides-Extra: output-formatting
Requires-Dist: jinja2>=3.1.2; extra == "output-formatting"
Requires-Dist: tabulate>=0.9.0; extra == "output-formatting"
Provides-Extra: clipboard
Requires-Dist: PyQt5>=5.15.9; extra == "clipboard"
Requires-Dist: qtpy>=2.3.0; extra == "clipboard"
Provides-Extra: compression
Requires-Dist: zstandard>=0.19.0; extra == "compression"
Provides-Extra: consortium-standard
Requires-Dist: dataframe-api-compat>=0.1.7; extra == "consortium-standard"
Provides-Extra: all
Requires-Dist: adbc-driver-postgresql>=0.8.0; extra == "all"
Requires-Dist: adbc-driver-sqlite>=0.8.0; extra == "all"
Requires-Dist: beautifulsoup4>=4.11.2; extra == "all"
Requires-Dist: bottleneck>=1.3.6; extra == "all"
Requires-Dist: dataframe-api-compat>=0.1.7; extra == "all"
Requires-Dist: fastparquet>=2022.12.0; extra == "all"
Requires-Dist: fsspec>=2022.11.0; extra == "all"
Requires-Dist: gcsfs>=2022.11.0; extra == "all"
Requires-Dist: html5lib>=1.1; extra == "all"
Requires-Dist: hypothesis>=6.46.1; extra == "all"
Requires-Dist: jinja2>=3.1.2; extra == "all"
Requires-Dist: lxml>=4.9.2; extra == "all"
Requires-Dist: matplotlib>=3.6.3; extra == "all"
Requires-Dist: numba>=0.56.4; extra == "all"
Requires-Dist: numexpr>=2.8.4; extra == "all"
Requires-Dist: odfpy>=1.4.1; extra == "all"
Requires-Dist: openpyxl>=3.1.0; extra == "all"
Requires-Dist: pandas-gbq>=0.19.0; extra == "all"
Requires-Dist: psycopg2>=2.9.6; extra == "all"
Requires-Dist: pyarrow>=10.0.1; extra == "all"
Requires-Dist: pymysql>=1.0.2; extra == "all"
Requires-Dist: PyQt5>=5.15.9; extra == "all"
Requires-Dist: pyreadstat>=1.2.0; extra == "all"
Requires-Dist: pytest>=7.3.2; extra == "all"
Requires-Dist: pytest-xdist>=2.2.0; extra == "all"
Requires-Dist: python-calamine>=0.1.7; extra == "all"
Requires-Dist: pyxlsb>=1.0.10; extra == "all"
Requires-Dist: qtpy>=2.3.0; extra == "all"
Requires-Dist: scipy>=1.10.0; extra == "all"
Requires-Dist: s3fs>=2022.11.0; extra == "all"
Requires-Dist: SQLAlchemy>=2.0.0; extra == "all"
Requires-Dist: tables>=3.8.0; extra == "all"
Requires-Dist: tabulate>=0.9.0; extra == "all"
Requires-Dist: xarray>=2022.12.0; extra == "all"
Requires-Dist: xlrd>=2.0.1; extra == "all"
Requires-Dist: xlsxwriter>=3.0.5; extra == "all"
Requires-Dist: zstandard>=0.19.0; extra == "all"
Description-Content-Type: text/markdown

<div align="center">
  <img src="https://pandas.pydata.org/static/img/pandas.svg"><br>
</div>

-----------------

# pandas: powerful Python data analysis toolkit

| | |
| --- | --- |
| Testing | [![CI - Test](https://github.com/pandas-dev/pandas/actions/workflows/unit-tests.yml/badge.svg)](https://github.com/pandas-dev/pandas/actions/workflows/unit-tests.yml) [![Coverage](https://codecov.io/github/pandas-dev/pandas/coverage.svg?branch=main)](https://codecov.io/gh/pandas-dev/pandas) |
| Package | [![PyPI Latest Release](https://img.shields.io/pypi/v/pandas.svg)](https://pypi.org/project/pandas/) [![PyPI Downloads](https://img.shields.io/pypi/dm/pandas.svg?label=PyPI%20downloads)](https://pypi.org/project/pandas/) [![Conda Latest Release](https://anaconda.org/conda-forge/pandas/badges/version.svg)](https://anaconda.org/conda-forge/pandas) [![Conda Downloads](https://img.shields.io/conda/dn/conda-forge/pandas.svg?label=Conda%20downloads)](https://anaconda.org/conda-forge/pandas) |
| Meta | [![Powered by NumFOCUS](https://img.shields.io/badge/powered%20by-NumFOCUS-orange.svg?style=flat&colorA=E1523D&colorB=007D8A)](https://numfocus.org) [![DOI](https://zenodo.org/badge/DOI/10.5281/zenodo.3509134.svg)](https://doi.org/10.5281/zenodo.3509134) [![License - BSD 3-Clause](https://img.shields.io/pypi/l/pandas.svg)](https://github.com/pandas-dev/pandas/blob/main/LICENSE) [![Slack](https://img.shields.io/badge/join_Slack-information-brightgreen.svg?logo=slack)](https://pandas.pydata.org/docs/dev/development/community.html?highlight=slack#community-slack) |


## What is it?

**pandas** is a Python package that provides fast, flexible, and expressive data
structures designed to make working with "relational" or "labeled" data both
easy and intuitive. It aims to be the fundamental high-level building block for
doing practical, **real world** data analysis in Python. Additionally, it has
the broader goal of becoming **the most powerful and flexible open source data
analysis / manipulation tool available in any language**. It is already well on
its way towards this goal.

## Table of Contents

- [Main Features](#main-features)
- [Where to get it](#where-to-get-it)
- [Dependencies](#dependencies)
- [Installation from sources](#installation-from-sources)
- [License](#license)
- [Documentation](#documentation)
- [Background](#background)
- [Getting Help](#getting-help)
- [Discussion and Development](#discussion-and-development)
- [Contributing to pandas](#contributing-to-pandas)

## Main Features
Here are just a few of the things that pandas does well:

  - Easy handling of [**missing data**][missing-data] (represented as
    `NaN`, `NA`, or `NaT`) in floating point as well as non-floating point data
  - Size mutability: columns can be [**inserted and
    deleted**][insertion-deletion] from DataFrame and higher dimensional
    objects
  - Automatic and explicit [**data alignment**][alignment]: objects can
    be explicitly aligned to a set of labels, or the user can simply
    ignore the labels and let `Series`, `DataFrame`, etc. automatically
    align the data for you in computations
  - Powerful, flexible [**group by**][groupby] functionality to perform
    split-apply-combine operations on data sets, for both aggregating
    and transforming data
  - Make it [**easy to convert**][conversion] ragged,
    differently-indexed data in other Python and NumPy data structures
    into DataFrame objects
  - Intelligent label-based [**slicing**][slicing], [**fancy
    indexing**][fancy-indexing], and [**subsetting**][subsetting] of
    large data sets
  - Intuitive [**merging**][merging] and [**joining**][joining] data
    sets
  - Flexible [**reshaping**][reshape] and [**pivoting**][pivot-table] of
    data sets
  - [**Hierarchical**][mi] labeling of axes (possible to have multiple
    labels per tick)
  - Robust IO tools for loading data from [**flat files**][flat-files]
    (CSV and delimited), [**Excel files**][excel], [**databases**][db],
    and saving/loading data from the ultrafast [**HDF5 format**][hdfstore]
  - [**Time series**][timeseries]-specific functionality: date range
    generation and frequency conversion, moving window statistics,
    date shifting and lagging


   [missing-data]: https://pandas.pydata.org/pandas-docs/stable/user_guide/missing_data.html
   [insertion-deletion]: https://pandas.pydata.org/pandas-docs/stable/user_guide/dsintro.html#column-selection-addition-deletion
   [alignment]: https://pandas.pydata.org/pandas-docs/stable/user_guide/dsintro.html?highlight=alignment#intro-to-data-structures
   [groupby]: https://pandas.pydata.org/pandas-docs/stable/user_guide/groupby.html#group-by-split-apply-combine
   [conversion]: https://pandas.pydata.org/pandas-docs/stable/user_guide/dsintro.html#dataframe
   [slicing]: https://pandas.pydata.org/pandas-docs/stable/user_guide/indexing.html#slicing-ranges
   [fancy-indexing]: https://pandas.pydata.org/pandas-docs/stable/user_guide/advanced.html#advanced
   [subsetting]: https://pandas.pydata.org/pandas-docs/stable/user_guide/indexing.html#boolean-indexing
   [merging]: https://pandas.pydata.org/pandas-docs/stable/user_guide/merging.html#database-style-dataframe-or-named-series-joining-merging
   [joining]: https://pandas.pydata.org/pandas-docs/stable/user_guide/merging.html#joining-on-index
   [reshape]: https://pandas.pydata.org/pandas-docs/stable/user_guide/reshaping.html
   [pivot-table]: https://pandas.pydata.org/pandas-docs/stable/user_guide/reshaping.html
   [mi]: https://pandas.pydata.org/pandas-docs/stable/user_guide/indexing.html#hierarchical-indexing-multiindex
   [flat-files]: https://pandas.pydata.org/pandas-docs/stable/user_guide/io.html#csv-text-files
   [excel]: https://pandas.pydata.org/pandas-docs/stable/user_guide/io.html#excel-files
   [db]: https://pandas.pydata.org/pandas-docs/stable/user_guide/io.html#sql-queries
   [hdfstore]: https://pandas.pydata.org/pandas-docs/stable/user_guide/io.html#hdf5-pytables
   [timeseries]: https://pandas.pydata.org/pandas-docs/stable/user_guide/timeseries.html#time-series-date-functionality

## Where to get it
The source code is currently hosted on GitHub at:
https://github.com/pandas-dev/pandas

Binary installers for the latest released version are available at the [Python
Package Index (PyPI)](https://pypi.org/project/pandas) and on [Conda](https://docs.conda.io/en/latest/).

```sh
# conda
conda install -c conda-forge pandas
```

```sh
# or PyPI
pip install pandas
```

The list of changes to pandas between each release can be found
[here](https://pandas.pydata.org/pandas-docs/stable/whatsnew/index.html). For full
details, see the commit logs at https://github.com/pandas-dev/pandas.

## Dependencies
- [NumPy - Adds support for large, multi-dimensional arrays, matrices and high-level mathematical functions to operate on these arrays](https://www.numpy.org)
- [python-dateutil - Provides powerful extensions to the standard datetime module](https://dateutil.readthedocs.io/en/stable/index.html)
- [pytz - Brings the Olson tz database into Python which allows accurate and cross platform timezone calculations](https://github.com/stub42/pytz)

See the [full installation instructions](https://pandas.pydata.org/pandas-docs/stable/install.html#dependencies) for minimum supported versions of required, recommended and optional dependencies.

## Installation from sources
To install pandas from source you need [Cython](https://cython.org/) in addition to the normal
dependencies above. Cython can be installed from PyPI:

```sh
pip install cython
```

In the `pandas` directory (same one where you found this file after
cloning the git repo), execute:

```sh
pip install .
```

or for installing in [development mode](https://pip.pypa.io/en/latest/cli/pip_install/#install-editable):


```sh
python -m pip install -ve . --no-build-isolation --config-settings=editable-verbose=true
```

See the full instructions for [installing from source](https://pandas.pydata.org/docs/dev/development/contributing_environment.html).

## License
[BSD 3](LICENSE)

## Documentation
The official documentation is hosted on [PyData.org](https://pandas.pydata.org/pandas-docs/stable/).

## Background
Work on ``pandas`` started at [AQR](https://www.aqr.com/) (a quantitative hedge fund) in 2008 and
has been under active development since then.

## Getting Help

For usage questions, the best place to go to is [StackOverflow](https://stackoverflow.com/questions/tagged/pandas).
Further, general questions and discussions can also take place on the [pydata mailing list](https://groups.google.com/forum/?fromgroups#!forum/pydata).

## Discussion and Development
Most development discussions take place on GitHub in this repo, via the [GitHub issue tracker](https://github.com/pandas-dev/pandas/issues).

Further, the [pandas-dev mailing list](https://mail.python.org/mailman/listinfo/pandas-dev) can also be used for specialized discussions or design issues, and a [Slack channel](https://pandas.pydata.org/docs/dev/development/community.html?highlight=slack#community-slack) is available for quick development related questions.

There are also frequent [community meetings](https://pandas.pydata.org/docs/dev/development/community.html#community-meeting) for project maintainers open to the community as well as monthly [new contributor meetings](https://pandas.pydata.org/docs/dev/development/community.html#new-contributor-meeting) to help support new contributors.

Additional information on the communication channels can be found on the [contributor community](https://pandas.pydata.org/docs/development/community.html) page.

## Contributing to pandas

[![Open Source Helpers](https://www.codetriage.com/pandas-dev/pandas/badges/users.svg)](https://www.codetriage.com/pandas-dev/pandas)

All contributions, bug reports, bug fixes, documentation improvements, enhancements, and ideas are welcome.

A detailed overview on how to contribute can be found in the **[contributing guide](https://pandas.pydata.org/docs/dev/development/contributing.html)**.

If you are simply looking to start working with the pandas codebase, navigate to the [GitHub "issues" tab](https://github.com/pandas-dev/pandas/issues) and start looking through interesting issues. There are a number of issues listed under [Docs](https://github.com/pandas-dev/pandas/issues?labels=Docs&sort=updated&state=open) and [good first issue](https://github.com/pandas-dev/pandas/issues?labels=good+first+issue&sort=updated&state=open) where you could start out.

You can also triage issues which may include reproducing bug reports, or asking for vital information such as version numbers or reproduction instructions. If you would like to start triaging issues, one easy way to get started is to [subscribe to pandas on CodeTriage](https://www.codetriage.com/pandas-dev/pandas).

Or maybe through using pandas you have an idea of your own or are looking for something in the documentation and thinking ‘this can be improved’...you can do something about it!

Feel free to ask questions on the [mailing list](https://groups.google.com/forum/?fromgroups#!forum/pydata) or on [Slack](https://pandas.pydata.org/docs/dev/development/community.html?highlight=slack#community-slack).

As contributors and maintainers to this project, you are expected to abide by pandas' code of conduct. More information can be found at: [Contributor Code of Conduct](https://github.com/pandas-dev/.github/blob/master/CODE_OF_CONDUCT.md)

<hr>

[Go to Top](#table-of-contents)
````
