## Supplementary software v0.2.1 for "Virtual control arms for paediatric myopia trials: external validation of axial-elongation models": __init__.py

```
from __future__ import annotations

import os
import warnings

__docformat__ = "restructuredtext"

# Let users know if they're missing any of our hard dependencies
_hard_dependencies = ("numpy", "pytz", "dateutil")
_missing_dependencies = []

for _dependency in _hard_dependencies:
    try:
        __import__(_dependency)
    except ImportError as _e:  # pragma: no cover
        _missing_dependencies.append(f"{_dependency}: {_e}")

if _missing_dependencies:  # pragma: no cover
    raise ImportError(
        "Unable to import required dependencies:\n" + "\n".join(_missing_dependencies)
    )
del _hard_dependencies, _dependency, _missing_dependencies

try:
    # numpy compat
    from pandas.compat import (
        is_numpy_dev as _is_numpy_dev,  # pyright: ignore[reportUnusedImport] # noqa: F401
    )
except ImportError as _err:  # pragma: no cover
    _module = _err.name
    raise ImportError(
        f"C extension: {_module} not built. If you want to import "
        "pandas from the source directory, you may need to run "
        "'python setup.py build_ext' to build the C extensions first."
    ) from _err

from pandas._config import (
    get_option,
    set_option,
    reset_option,
    describe_option,
    option_context,
    options,
)

# let init-time option registration happen
import pandas.core.config_init  # pyright: ignore[reportUnusedImport] # noqa: F401

from pandas.core.api import (
    # dtype
    ArrowDtype,
    Int8Dtype,
    Int16Dtype,
    Int32Dtype,
    Int64Dtype,
    UInt8Dtype,
    UInt16Dtype,
    UInt32Dtype,
    UInt64Dtype,
    Float32Dtype,
    Float64Dtype,
    CategoricalDtype,
    PeriodDtype,
    IntervalDtype,
    DatetimeTZDtype,
    StringDtype,
    BooleanDtype,
    # missing
    NA,
    isna,
    isnull,
    notna,
    notnull,
    # indexes
    Index,
    CategoricalIndex,
    RangeIndex,
    MultiIndex,
    IntervalIndex,
    TimedeltaIndex,
    DatetimeIndex,
    PeriodIndex,
    IndexSlice,
    # tseries
    NaT,
    Period,
    period_range,
    Timedelta,
    timedelta_range,
    Timestamp,
    date_range,
    bdate_range,
    Interval,
    interval_range,
    DateOffset,
    # conversion
    to_numeric,
    to_datetime,
    to_timedelta,
    # misc
    Flags,
    Grouper,
    factorize,
    unique,
    value_counts,
    NamedAgg,
    array,
    Categorical,
    set_eng_float_format,
    Series,
    DataFrame,
)

from pandas.core.dtypes.dtypes import SparseDtype

from pandas.tseries.api import infer_freq
from pandas.tseries import offsets

from pandas.core.computation.api import eval

from pandas.core.reshape.api import (
    concat,
    lreshape,
    melt,
    wide_to_long,
    merge,
    merge_asof,
    merge_ordered,
    crosstab,
    pivot,
    pivot_table,
    get_dummies,
    from_dummies,
    cut,
    qcut,
)

from pandas import api, arrays, errors, io, plotting, tseries
from pandas import testing
from pandas.util._print_versions import show_versions

from pandas.io.api import (
    # excel
    ExcelFile,
    ExcelWriter,
    read_excel,
    # parsers
    read_csv,
    read_fwf,
    read_table,
    # pickle
    read_pickle,
    to_pickle,
    # pytables
    HDFStore,
    read_hdf,
    # sql
    read_sql,
    read_sql_query,
    read_sql_table,
    # misc
    read_clipboard,
    read_parquet,
    read_orc,
    read_feather,
    read_gbq,
    read_html,
    read_xml,
    read_json,
    read_stata,
    read_sas,
    read_spss,
)

from pandas.io.json._normalize import json_normalize

from pandas.util._tester import test

# use the closest tagged version if possible
_built_with_meson = False
try:
    from pandas._version_meson import (  # pyright: ignore [reportMissingImports]
        __version__,
        __git_version__,
    )

    _built_with_meson = True
except ImportError:
    from pandas._version import get_versions

    v = get_versions()
    __version__ = v.get("closest-tag", v["version"])
    __git_version__ = v.get("full-revisionid")
    del get_versions, v

# GH#55043 - deprecation of the data_manager option
if "PANDAS_DATA_MANAGER" in os.environ:
    warnings.warn(
        "The env variable PANDAS_DATA_MANAGER is set. The data_manager option is "
        "deprecated and will be removed in a future version. Only the BlockManager "
        "will be available. Unset this environment variable to silence this warning.",
        FutureWarning,
        stacklevel=2,
    )

del warnings, os

# module level doc-string
__doc__ = """
pandas - a powerful data analysis and manipulation library for Python
=====================================================================

**pandas** is a Python package providing fast, flexible, and expressive data
structures designed to make working with "relational" or "labeled" data both
easy and intuitive. It aims to be the fundamental high-level building block for
doing practical, **real world** data analysis in Python. Additionally, it has
the broader goal of becoming **the most powerful and flexible open source data
analysis / manipulation tool available in any language**. It is already well on
its way toward this goal.

Main Features
-------------
Here are just a few of the things that pandas does well:

  - Easy handling of missing data in floating point as well as non-floating
    point data.
  - Size mutability: columns can be inserted and deleted from DataFrame and
    higher dimensional objects
  - Automatic and explicit data alignment: objects can be explicitly aligned
    to a set of labels, or the user can simply ignore the labels and let
    `Series`, `DataFrame`, etc. automatically align the data for you in
    computations.
  - Powerful, flexible group by functionality to perform split-apply-combine
    operations on data sets, for both aggregating and transforming data.
  - Make it easy to convert ragged, differently-indexed data in other Python
    and NumPy data structures into DataFrame objects.
  - Intelligent label-based slicing, fancy indexing, and subsetting of large
    data sets.
  - Intuitive merging and joining data sets.
  - Flexible reshaping and pivoting of data sets.
  - Hierarchical labeling of axes (possible to have multiple labels per tick).
  - Robust IO tools for loading data from flat files (CSV and delimited),
    Excel files, databases, and saving/loading data from the ultrafast HDF5
    format.
  - Time series-specific functionality: date range generation and frequency
    conversion, moving window statistics, date shifting and lagging.
"""

# Use __all__ to let type checkers know what is part of the public API.
# Pandas is not (yet) a py.typed library: the public API is determined
# based on the documentation.
__all__ = [
    "ArrowDtype",
    "BooleanDtype",
    "Categorical",
    "CategoricalDtype",
    "CategoricalIndex",
    "DataFrame",
    "DateOffset",
    "DatetimeIndex",
    "DatetimeTZDtype",
    "ExcelFile",
    "ExcelWriter",
    "Flags",
    "Float32Dtype",
    "Float64Dtype",
    "Grouper",
    "HDFStore",
    "Index",
    "IndexSlice",
    "Int16Dtype",
    "Int32Dtype",
    "Int64Dtype",
    "Int8Dtype",
    "Interval",
    "IntervalDtype",
    "IntervalIndex",
    "MultiIndex",
    "NA",
    "NaT",
    "NamedAgg",
    "Period",
    "PeriodDtype",
    "PeriodIndex",
    "RangeIndex",
    "Series",
    "SparseDtype",
    "StringDtype",
    "Timedelta",
    "TimedeltaIndex",
    "Timestamp",
    "UInt16Dtype",
    "UInt32Dtype",
    "UInt64Dtype",
    "UInt8Dtype",
    "api",
    "array",
    "arrays",
    "bdate_range",
    "concat",
    "crosstab",
    "cut",
    "date_range",
    "describe_option",
    "errors",
    "eval",
    "factorize",
    "get_dummies",
    "from_dummies",
    "get_option",
    "infer_freq",
    "interval_range",
    "io",
    "isna",
    "isnull",
    "json_normalize",
    "lreshape",
    "melt",
    "merge",
    "merge_asof",
    "merge_ordered",
    "notna",
    "notnull",
    "offsets",
    "option_context",
    "options",
    "period_range",
    "pivot",
    "pivot_table",
    "plotting",
    "qcut",
    "read_clipboard",
    "read_csv",
    "read_excel",
    "read_feather",
    "read_fwf",
    "read_gbq",
    "read_hdf",
    "read_html",
    "read_json",
    "read_orc",
    "read_parquet",
    "read_pickle",
    "read_sas",
    "read_spss",
    "read_sql",
    "read_sql_query",
    "read_sql_table",
    "read_stata",
    "read_table",
    "read_xml",
    "reset_option",
    "set_eng_float_format",
    "set_option",
    "show_versions",
    "test",
    "testing",
    "timedelta_range",
    "to_datetime",
    "to_numeric",
    "to_pickle",
    "to_timedelta",
    "tseries",
    "unique",
    "value_counts",
    "wide_to_long",
]
```
