## Supplementary software v0.2.1 for "Virtual control arms for paediatric myopia trials: external validation of axial-elongation models": __init__.py

```
"""
pandas._config is considered explicitly upstream of everything else in pandas,
should have no intra-pandas dependencies.

importing `dates` and `display` ensures that keys needed by _libs
are initialized.
"""
__all__ = [
    "config",
    "detect_console_encoding",
    "get_option",
    "set_option",
    "reset_option",
    "describe_option",
    "option_context",
    "options",
    "using_copy_on_write",
    "warn_copy_on_write",
]
from pandas._config import config
from pandas._config import dates  # pyright: ignore[reportUnusedImport]  # noqa: F401
from pandas._config.config import (
    _global_config,
    describe_option,
    get_option,
    option_context,
    options,
    reset_option,
    set_option,
)
from pandas._config.display import detect_console_encoding


def using_copy_on_write() -> bool:
    _mode_options = _global_config["mode"]
    return (
        _mode_options["copy_on_write"] is True
        and _mode_options["data_manager"] == "block"
    )


def warn_copy_on_write() -> bool:
    _mode_options = _global_config["mode"]
    return (
        _mode_options["copy_on_write"] == "warn"
        and _mode_options["data_manager"] == "block"
    )


def using_nullable_dtypes() -> bool:
    _mode_options = _global_config["mode"]
    return _mode_options["nullable_dtypes"]


def using_string_dtype() -> bool:
    _mode_options = _global_config["future"]
    return _mode_options["infer_string"]
```
