## Supplementary software v0.2.1 for "Virtual control arms for paediatric myopia trials: external validation of axial-elongation models": config.py

```
"""
The config module holds package-wide configurables and provides
a uniform API for working with them.

Overview
========

This module supports the following requirements:
- options are referenced using keys in dot.notation, e.g. "x.y.option - z".
- keys are case-insensitive.
- functions should accept partial/regex keys, when unambiguous.
- options can be registered by modules at import time.
- options can be registered at init-time (via core.config_init)
- options have a default value, and (optionally) a description and
  validation function associated with them.
- options can be deprecated, in which case referencing them
  should produce a warning.
- deprecated options can optionally be rerouted to a replacement
  so that accessing a deprecated option reroutes to a differently
  named option.
- options can be reset to their default value.
- all option can be reset to their default value at once.
- all options in a certain sub - namespace can be reset at once.
- the user can set / get / reset or ask for the description of an option.
- a developer can register and mark an option as deprecated.
- you can register a callback to be invoked when the option value
  is set or reset. Changing the stored value is considered misuse, but
  is not verboten.

Implementation
==============

- Data is stored using nested dictionaries, and should be accessed
  through the provided API.

- "Registered options" and "Deprecated options" have metadata associated
  with them, which are stored in auxiliary dictionaries keyed on the
  fully-qualified key, e.g. "x.y.z.option".

- the config_init module is imported by the package's __init__.py file.
  placing any register_option() calls there will ensure those options
  are available as soon as pandas is loaded. If you use register_option
  in a module, it will only be available after that module is imported,
  which you should be aware of.

- `config_prefix` is a context_manager (for use with the `with` keyword)
  which can save developers some typing, see the docstring.

"""

from __future__ import annotations

from contextlib import (
    ContextDecorator,
    contextmanager,
)
import re
from typing import (
    TYPE_CHECKING,
    Any,
    Callable,
    Generic,
    NamedTuple,
    cast,
)
import warnings

from pandas._typing import (
    F,
    T,
)
from pandas.util._exceptions import find_stack_level

if TYPE_CHECKING:
    from collections.abc import (
        Generator,
        Iterable,
    )


class DeprecatedOption(NamedTuple):
    key: str
    msg: str | None
    rkey: str | None
    removal_ver: str | None


class RegisteredOption(NamedTuple):
    key: str
    defval: object
    doc: str
    validator: Callable[[object], Any] | None
    cb: Callable[[str], Any] | None


# holds deprecated option metadata
_deprecated_options: dict[str, DeprecatedOption] = {}

# holds registered option metadata
_registered_options: dict[str, RegisteredOption] = {}

# holds the current values for registered options
_global_config: dict[str, Any] = {}

# keys which have a special meaning
_reserved_keys: list[str] = ["all"]


class OptionError(AttributeError, KeyError):
    """
    Exception raised for pandas.options.

    Backwards compatible with KeyError checks.

    Examples
    --------
    >>> pd.options.context
    Traceback (most recent call last):
    OptionError: No such option
    """


#
# User API


def _get_single_key(pat: str, silent: bool) -> str:
    keys = _select_options(pat)
    if len(keys) == 0:
        if not silent:
            _warn_if_deprecated(pat)
        raise OptionError(f"No such keys(s): {repr(pat)}")
    if len(keys) > 1:
        raise OptionError("Pattern matched multiple keys")
    key = keys[0]

    if not silent:
        _warn_if_deprecated(key)

    key = _translate_key(key)

    return key


def _get_option(pat: str, silent: bool = False) -> Any:
    key = _get_single_key(pat, silent)

    # walk the nested dict
    root, k = _get_root(key)
    return root[k]


def _set_option(*args, **kwargs) -> None:
    # must at least 1 arg deal with constraints later
    nargs = len(args)
    if not nargs or nargs % 2 != 0:
        raise ValueError("Must provide an even number of non-keyword arguments")

    # default to false
    silent = kwargs.pop("silent", False)

    if kwargs:
        kwarg = next(iter(kwargs.keys()))
        raise TypeError(f'_set_option() got an unexpected keyword argument "{kwarg}"')

    for k, v in zip(args[::2], args[1::2]):
        key = _get_single_key(k, silent)

        o = _get_registered_option(key)
        if o and o.validator:
            o.validator(v)

        # walk the nested dict
        root, k_root = _get_root(key)
        root[k_root] = v

        if o.cb:
            if silent:
                with warnings.catch_warnings(record=True):
                    o.cb(key)
            else:
                o.cb(key)


def _describe_option(pat: str = "", _print_desc: bool = True) -> str | None:
    keys = _select_options(pat)
    if len(keys) == 0:
        raise OptionError("No such keys(s)")

    s = "\n".join([_build_option_description(k) for k in keys])

    if _print_desc:
        print(s)
        return None
    return s


def _reset_option(pat: str, silent: bool = False) -> None:
    keys = _select_options(pat)

    if len(keys) == 0:
        raise OptionError("No such keys(s)")

    if len(keys) > 1 and len(pat) < 4 and pat != "all":
        raise ValueError(
            "You must specify at least 4 characters when "
            "resetting multiple keys, use the special keyword "
            '"all" to reset all the options to their default value'
        )

    for k in keys:
        _set_option(k, _registered_options[k].defval, silent=silent)


def get_default_val(pat: str):
    key = _get_single_key(pat, silent=True)
    return _get_registered_option(key).defval


class DictWrapper:
    """provide attribute-style access to a nested dict"""

    d: dict[str, Any]

    def __init__(self, d: dict[str, Any], prefix: str = "") -> None:
        object.__setattr__(self, "d", d)
        object.__setattr__(self, "prefix", prefix)

    def __setattr__(self, key: str, val: Any) -> None:
        prefix = object.__getattribute__(self, "prefix")
        if prefix:
            prefix += "."
        prefix += key
        # you can't set new keys
        # can you can't overwrite subtrees
        if key in self.d and not isinstance(self.d[key], dict):
            _set_option(prefix, val)
        else:
            raise OptionError("You can only set the value of existing options")

    def __getattr__(self, key: str):
        prefix = object.__getattribute__(self, "prefix")
        if prefix:
            prefix += "."
        prefix += key
        try:
            v = object.__getattribute__(self, "d")[key]
        except KeyError as err:
            raise OptionError("No such option") from err
        if isinstance(v, dict):
            return DictWrapper(v, prefix)
        else:
            return _get_option(prefix)

    def __dir__(self) -> list[str]:
        return list(self.d.keys())


# For user convenience,  we'd like to have the available options described
# in the docstring. For dev convenience we'd like to generate the docstrings
# dynamically instead of maintaining them by hand. To this, we use the
# class below which wraps functions inside a callable, and converts
# __doc__ into a property function. The doctsrings below are templates
# using the py2.6+ advanced formatting syntax to plug in a concise list
# of options, and option descriptions.


class CallableDynamicDoc(Generic[T]):
    def __init__(self, func: Callable[..., T], doc_tmpl: str) -> None:
        self.__doc_tmpl__ = doc_tmpl
        self.__func__ = func

    def __call__(self, *args, **kwds) -> T:
        return self.__func__(*args, **kwds)

    # error: Signature of "__doc__" incompatible with supertype "object"
    @property
    def __doc__(self) -> str:  # type: ignore[override]
        opts_desc = _describe_option("all", _print_desc=False)
        opts_list = pp_options_list(list(_registered_options.keys()))
        return self.__doc_tmpl__.format(opts_desc=opts_desc, opts_list=opts_list)


_get_option_tmpl = """
get_option(pat)

Retrieves the value of the specified option.

Available options:

{opts_list}

Parameters
----------
pat : str
    Regexp which should match a single option.
    Note: partial matches are supported for convenience, but unless you use the
    full option name (e.g. x.y.z.option_name), your code may break in future
    versions if new options with similar names are introduced.

Returns
-------
result : the value of the option

Raises
------
OptionError : if no such option exists

Notes
-----
Please reference the :ref:`User Guide <options>` for more information.

The available options with its descriptions:

{opts_desc}

Examples
--------
>>> pd.get_option('display.max_columns')  # doctest: +SKIP
4
"""

_set_option_tmpl = """
set_option(pat, value)

Sets the value of the specified option.

Available options:

{opts_list}

Parameters
----------
pat : str
    Regexp which should match a single option.
    Note: partial matches are supported for convenience, but unless you use the
    full option name (e.g. x.y.z.option_name), your code may break in future
    versions if new options with similar names are introduced.
value : object
    New value of option.

Returns
-------
None

Raises
------
OptionError if no such option exists

Notes
-----
Please reference the :ref:`User Guide <options>` for more information.

The available options with its descriptions:

{opts_desc}

Examples
--------
>>> pd.set_option('display.max_columns', 4)
>>> df = pd.DataFrame([[1, 2, 3, 4, 5], [6, 7, 8, 9, 10]])
>>> df
   0  1  ...  3   4
0  1  2  ...  4   5
1  6  7  ...  9  10
[2 rows x 5 columns]
>>> pd.reset_option('display.max_columns')
"""

_describe_option_tmpl = """
describe_option(pat, _print_desc=False)

Prints the description for one or more registered options.

Call with no arguments to get a listing for all registered options.

Available options:

{opts_list}

Parameters
----------
pat : str
    Regexp pattern. All matching keys will have their description displayed.
_print_desc : bool, default True
    If True (default) the description(s) will be printed to stdout.
    Otherwise, the description(s) will be returned as a unicode string
    (for testing).

Returns
-------
None by default, the description(s) as a unicode string if _print_desc
is False

Notes
-----
Please reference the :ref:`User Guide <options>` for more information.

The available options with its descriptions:

{opts_desc}

Examples
--------
>>> pd.describe_option('display.max_columns')  # doctest: +SKIP
display.max_columns : int
    If max_cols is exceeded, switch to truncate view...
"""

_reset_option_tmpl = """
reset_option(pat)

Reset one or more options to their default value.

Pass "all" as argument to reset all options.

Available options:

{opts_list}

Parameters
----------
pat : str/regex
    If specified only options matching `prefix*` will be reset.
    Note: partial matches are supported for convenience, but unless you
    use the full option name (e.g. x.y.z.option_name), your code may break
    in future versions if new options with similar names are introduced.

Returns
-------
None

Notes
-----
Please reference the :ref:`User Guide <options>` for more information.

The available options with its descriptions:

{opts_desc}

Examples
--------
>>> pd.reset_option('display.max_columns')  # doctest: +SKIP
"""

# bind the functions with their docstrings into a Callable
# and use that as the functions exposed in pd.api
get_option = CallableDynamicDoc(_get_option, _get_option_tmpl)
set_option = CallableDynamicDoc(_set_option, _set_option_tmpl)
reset_option = CallableDynamicDoc(_reset_option, _reset_option_tmpl)
describe_option = CallableDynamicDoc(_describe_option, _describe_option_tmpl)
options = DictWrapper(_global_config)

#
# Functions for use by pandas developers, in addition to User - api


class option_context(ContextDecorator):
    """
    Context manager to temporarily set options in the `with` statement context.

    You need to invoke as ``option_context(pat, val, [(pat, val), ...])``.

    Examples
    --------
    >>> from pandas import option_context
    >>> with option_context('display.max_rows', 10, 'display.max_columns', 5):
    ...     pass
    """

    def __init__(self, *args) -> None:
        if len(args) % 2 != 0 or len(args) < 2:
            raise ValueError(
                "Need to invoke as option_context(pat, val, [(pat, val), ...])."
            )

        self.ops = list(zip(args[::2], args[1::2]))

    def __enter__(self) -> None:
        self.undo = [(pat, _get_option(pat)) for pat, val in self.ops]

        for pat, val in self.ops:
            _set_option(pat, val, silent=True)

    def __exit__(self, *args) -> None:
        if self.undo:
            for pat, val in self.undo:
                _set_option(pat, val, silent=True)


def register_option(
    key: str,
    defval: object,
    doc: str = "",
    validator: Callable[[object], Any] | None = None,
    cb: Callable[[str], Any] | None = None,
) -> None:
    """
    Register an option in the package-wide pandas config object

    Parameters
    ----------
    key : str
        Fully-qualified key, e.g. "x.y.option - z".
    defval : object
        Default value of the option.
    doc : str
        Description of the option.
    validator : Callable, optional
        Function of a single argument, should raise `ValueError` if
        called with a value which is not a legal value for the option.
    cb
        a function of a single argument "key", which is called
        immediately after an option value is set/reset. key is
        the full name of the option.

    Raises
    ------
    ValueError if `validator` is specified and `defval` is not a valid value.

    """
    import keyword
    import tokenize

    key = key.lower()

    if key in _registered_options:
        raise OptionError(f"Option '{key}' has already been registered")
    if key in _reserved_keys:
        raise OptionError(f"Option '{key}' is a reserved key")

    # the default value should be legal
    if validator:
        validator(defval)

    # walk the nested dict, creating dicts as needed along the path
    path = key.split(".")

    for k in path:
        if not re.match("^" + tokenize.Name + "$", k):
            raise ValueError(f"{k} is not a valid identifier")
        if keyword.iskeyword(k):
            raise ValueError(f"{k} is a python keyword")

    cursor = _global_config
    msg = "Path prefix to option '{option}' is already an option"

    for i, p in enumerate(path[:-1]):
        if not isinstance(cursor, dict):
            raise OptionError(msg.format(option=".".join(path[:i])))
        if p not in cursor:
            cursor[p] = {}
        cursor = cursor[p]

    if not isinstance(cursor, dict):
        raise OptionError(msg.format(option=".".join(path[:-1])))

    cursor[path[-1]] = defval  # initialize

    # save the option metadata
    _registered_options[key] = RegisteredOption(
        key=key, defval=defval, doc=doc, validator=validator, cb=cb
    )


def deprecate_option(
    key: str,
    msg: str | None = None,
    rkey: str | None = None,
    removal_ver: str | None = None,
) -> None:
    """
    Mark option `key` as deprecated, if code attempts to access this option,
    a warning will be produced, using `msg` if given, or a default message
    if not.
    if `rkey` is given, any access to the key will be re-routed to `rkey`.

    Neither the existence of `key` nor that if `rkey` is checked. If they
    do not exist, any subsequence access will fail as usual, after the
    deprecation warning is given.

    Parameters
    ----------
    key : str
        Name of the option to be deprecated.
        must be a fully-qualified option name (e.g "x.y.z.rkey").
    msg : str, optional
        Warning message to output when the key is referenced.
        if no message is given a default message will be emitted.
    rkey : str, optional
        Name of an option to reroute access to.
        If specified, any referenced `key` will be
        re-routed to `rkey` including set/get/reset.
        rkey must be a fully-qualified option name (e.g "x.y.z.rkey").
        used by the default message if no `msg` is specified.
    removal_ver : str, optional
        Specifies the version in which this option will
        be removed. used by the default message if no `msg` is specified.

    Raises
    ------
    OptionError
        If the specified key has already been deprecated.
    """
    key = key.lower()

    if key in _deprecated_options:
        raise OptionError(f"Option '{key}' has already been defined as deprecated.")

    _deprecated_options[key] = DeprecatedOption(key, msg, rkey, removal_ver)


#
# functions internal to the module


def _select_options(pat: str) -> list[str]:
    """
    returns a list of keys matching `pat`

    if pat=="all", returns all registered options
    """
    # short-circuit for exact key
    if pat in _registered_options:
        return [pat]

    # else look through all of them
    keys = sorted(_registered_options.keys())
    if pat == "all":  # reserved key
        return keys

    return [k for k in keys if re.search(pat, k, re.I)]


def _get_root(key: str) -> tuple[dict[str, Any], str]:
    path = key.split(".")
    cursor = _global_config
    for p in path[:-1]:
        cursor = cursor[p]
    return cursor, path[-1]


def _is_deprecated(key: str) -> bool:
    """Returns True if the given option has been deprecated"""
    key = key.lower()
    return key in _deprecated_options


def _get_deprecated_option(key: str):
    """
    Retrieves the metadata for a deprecated option, if `key` is deprecated.

    Returns
    -------
    DeprecatedOption (namedtuple) if key is deprecated, None otherwise
    """
    try:
        d = _deprecated_options[key]
    except KeyError:
        return None
    else:
        return d


def _get_registered_option(key: str):
    """
    Retrieves the option metadata if `key` is a registered option.

    Returns
    -------
    RegisteredOption (namedtuple) if key is deprecated, None otherwise
    """
    return _registered_options.get(key)


def _translate_key(key: str) -> str:
    """
    if key id deprecated and a replacement key defined, will return the
    replacement key, otherwise returns `key` as - is
    """
    d = _get_deprecated_option(key)
    if d:
        return d.rkey or key
    else:
        return key


def _warn_if_deprecated(key: str) -> bool:
    """
    Checks if `key` is a deprecated option and if so, prints a warning.

    Returns
    -------
    bool - True if `key` is deprecated, False otherwise.
    """
    d = _get_deprecated_option(key)
    if d:
        if d.msg:
            warnings.warn(
                d.msg,
                FutureWarning,
                stacklevel=find_stack_level(),
            )
        else:
            msg = f"'{key}' is deprecated"
            if d.removal_ver:
                msg += f" and will be removed in {d.removal_ver}"
            if d.rkey:
                msg += f", please use '{d.rkey}' instead."
            else:
                msg += ", please refrain from using it."

            warnings.warn(msg, FutureWarning, stacklevel=find_stack_level())
        return True
    return False


def _build_option_description(k: str) -> str:
    """Builds a formatted description of a registered option and prints it"""
    o = _get_registered_option(k)
    d = _get_deprecated_option(k)

    s = f"{k} "

    if o.doc:
        s += "\n".join(o.doc.strip().split("\n"))
    else:
        s += "No description available."

    if o:
        s += f"\n    [default: {o.defval}] [currently: {_get_option(k, True)}]"

    if d:
        rkey = d.rkey or ""
        s += "\n    (Deprecated"
        s += f", use `{rkey}` instead."
        s += ")"

    return s


def pp_options_list(keys: Iterable[str], width: int = 80, _print: bool = False):
    """Builds a concise listing of available options, grouped by prefix"""
    from itertools import groupby
    from textwrap import wrap

    def pp(name: str, ks: Iterable[str]) -> list[str]:
        pfx = "- " + name + ".[" if name else ""
        ls = wrap(
            ", ".join(ks),
            width,
            initial_indent=pfx,
            subsequent_indent="  ",
            break_long_words=False,
        )
        if ls and ls[-1] and name:
            ls[-1] = ls[-1] + "]"
        return ls

    ls: list[str] = []
    singles = [x for x in sorted(keys) if x.find(".") < 0]
    if singles:
        ls += pp("", singles)
    keys = [x for x in keys if x.find(".") >= 0]

    for k, g in groupby(sorted(keys), lambda x: x[: x.rfind(".")]):
        ks = [x[len(k) + 1 :] for x in list(g)]
        ls += pp(k, ks)
    s = "\n".join(ls)
    if _print:
        print(s)
    else:
        return s


#
# helpers


@contextmanager
def config_prefix(prefix: str) -> Generator[None, None, None]:
    """
    contextmanager for multiple invocations of API with a common prefix

    supported API functions: (register / get / set )__option

    Warning: This is not thread - safe, and won't work properly if you import
    the API functions into your module using the "from x import y" construct.

    Example
    -------
    import pandas._config.config as cf
    with cf.config_prefix("display.font"):
        cf.register_option("color", "red")
        cf.register_option("size", " 5 pt")
        cf.set_option(size, " 6 pt")
        cf.get_option(size)
        ...

        etc'

    will register options "display.font.color", "display.font.size", set the
    value of "display.font.size"... and so on.
    """
    # Note: reset_option relies on set_option, and on key directly
    # it does not fit in to this monkey-patching scheme

    global register_option, get_option, set_option

    def wrap(func: F) -> F:
        def inner(key: str, *args, **kwds):
            pkey = f"{prefix}.{key}"
            return func(pkey, *args, **kwds)

        return cast(F, inner)

    _register_option = register_option
    _get_option = get_option
    _set_option = set_option
    set_option = wrap(set_option)
    get_option = wrap(get_option)
    register_option = wrap(register_option)
    try:
        yield
    finally:
        set_option = _set_option
        get_option = _get_option
        register_option = _register_option


# These factories and methods are handy for use as the validator
# arg in register_option


def is_type_factory(_type: type[Any]) -> Callable[[Any], None]:
    """

    Parameters
    ----------
    `_type` - a type to be compared against (e.g. type(x) == `_type`)

    Returns
    -------
    validator - a function of a single argument x , which raises
                ValueError if type(x) is not equal to `_type`

    """

    def inner(x) -> None:
        if type(x) != _type:
            raise ValueError(f"Value must have type '{_type}'")

    return inner


def is_instance_factory(_type) -> Callable[[Any], None]:
    """

    Parameters
    ----------
    `_type` - the type to be checked against

    Returns
    -------
    validator - a function of a single argument x , which raises
                ValueError if x is not an instance of `_type`

    """
    if isinstance(_type, (tuple, list)):
        _type = tuple(_type)
        type_repr = "|".join(map(str, _type))
    else:
        type_repr = f"'{_type}'"

    def inner(x) -> None:
        if not isinstance(x, _type):
            raise ValueError(f"Value must be an instance of {type_repr}")

    return inner


def is_one_of_factory(legal_values) -> Callable[[Any], None]:
    callables = [c for c in legal_values if callable(c)]
    legal_values = [c for c in legal_values if not callable(c)]

    def inner(x) -> None:
        if x not in legal_values:
            if not any(c(x) for c in callables):
                uvals = [str(lval) for lval in legal_values]
                pp_values = "|".join(uvals)
                msg = f"Value must be one of {pp_values}"
                if len(callables):
                    msg += " or a callable"
                raise ValueError(msg)

    return inner


def is_nonnegative_int(value: object) -> None:
    """
    Verify that value is None or a positive int.

    Parameters
    ----------
    value : None or int
            The `value` to be checked.

    Raises
    ------
    ValueError
        When the value is not None or is a negative integer
    """
    if value is None:
        return

    elif isinstance(value, int):
        if value >= 0:
            return

    msg = "Value must be a nonnegative integer or None"
    raise ValueError(msg)


# common type validators, for convenience
# usage: register_option(... , validator = is_int)
is_int = is_type_factory(int)
is_bool = is_type_factory(bool)
is_float = is_type_factory(float)
is_str = is_type_factory(str)
is_text = is_instance_factory((str, bytes))


def is_callable(obj) -> bool:
    """

    Parameters
    ----------
    `obj` - the object to be checked

    Returns
    -------
    validator - returns True if object is callable
        raises ValueError otherwise.

    """
    if not callable(obj):
        raise ValueError("Value must be a callable")
    return True
```
