## Supplementary software v0.2.1 for "Virtual control arms for paediatric myopia trials: external validation of axial-elongation models": dates.py

```
"""
config for datetime formatting
"""
from __future__ import annotations

from pandas._config import config as cf

pc_date_dayfirst_doc = """
: boolean
    When True, prints and parses dates with the day first, eg 20/01/2005
"""

pc_date_yearfirst_doc = """
: boolean
    When True, prints and parses dates with the year first, eg 2005/01/20
"""

with cf.config_prefix("display"):
    # Needed upstream of `_libs` because these are used in tslibs.parsing
    cf.register_option(
        "date_dayfirst", False, pc_date_dayfirst_doc, validator=cf.is_bool
    )
    cf.register_option(
        "date_yearfirst", False, pc_date_yearfirst_doc, validator=cf.is_bool
    )
```
