## Supplementary software v0.2.1 for "Virtual control arms for paediatric myopia trials: external validation of axial-elongation models": display.py

```
"""
Unopinionated display configuration.
"""

from __future__ import annotations

import locale
import sys

from pandas._config import config as cf

# -----------------------------------------------------------------------------
# Global formatting options
_initial_defencoding: str | None = None


def detect_console_encoding() -> str:
    """
    Try to find the most capable encoding supported by the console.
    slightly modified from the way IPython handles the same issue.
    """
    global _initial_defencoding

    encoding = None
    try:
        encoding = sys.stdout.encoding or sys.stdin.encoding
    except (AttributeError, OSError):
        pass

    # try again for something better
    if not encoding or "ascii" in encoding.lower():
        try:
            encoding = locale.getpreferredencoding()
        except locale.Error:
            # can be raised by locale.setlocale(), which is
            #  called by getpreferredencoding
            #  (on some systems, see stdlib locale docs)
            pass

    # when all else fails. this will usually be "ascii"
    if not encoding or "ascii" in encoding.lower():
        encoding = sys.getdefaultencoding()

    # GH#3360, save the reported defencoding at import time
    # MPL backends may change it. Make available for debugging.
    if not _initial_defencoding:
        _initial_defencoding = sys.getdefaultencoding()

    return encoding


pc_encoding_doc = """
: str/unicode
    Defaults to the detected encoding of the console.
    Specifies the encoding to be used for strings returned by to_string,
    these are generally strings meant to be displayed on the console.
"""

with cf.config_prefix("display"):
    cf.register_option(
        "encoding", detect_console_encoding(), pc_encoding_doc, validator=cf.is_text
    )
```
