## Supplementary software v0.2.1 for "Virtual control arms for paediatric myopia trials: external validation of axial-elongation models": localization.py

```
"""
Helpers for configuring locale settings.

Name `localization` is chosen to avoid overlap with builtin `locale` module.
"""
from __future__ import annotations

from contextlib import contextmanager
import locale
import platform
import re
import subprocess
from typing import TYPE_CHECKING

from pandas._config.config import options

if TYPE_CHECKING:
    from collections.abc import Generator


@contextmanager
def set_locale(
    new_locale: str | tuple[str, str], lc_var: int = locale.LC_ALL
) -> Generator[str | tuple[str, str], None, None]:
    """
    Context manager for temporarily setting a locale.

    Parameters
    ----------
    new_locale : str or tuple
        A string of the form <language_country>.<encoding>. For example to set
        the current locale to US English with a UTF8 encoding, you would pass
        "en_US.UTF-8".
    lc_var : int, default `locale.LC_ALL`
        The category of the locale being set.

    Notes
    -----
    This is useful when you want to run a particular block of code under a
    particular locale, without globally setting the locale. This probably isn't
    thread-safe.
    """
    # getlocale is not always compliant with setlocale, use setlocale. GH#46595
    current_locale = locale.setlocale(lc_var)

    try:
        locale.setlocale(lc_var, new_locale)
        normalized_code, normalized_encoding = locale.getlocale()
        if normalized_code is not None and normalized_encoding is not None:
            yield f"{normalized_code}.{normalized_encoding}"
        else:
            yield new_locale
    finally:
        locale.setlocale(lc_var, current_locale)


def can_set_locale(lc: str, lc_var: int = locale.LC_ALL) -> bool:
    """
    Check to see if we can set a locale, and subsequently get the locale,
    without raising an Exception.

    Parameters
    ----------
    lc : str
        The locale to attempt to set.
    lc_var : int, default `locale.LC_ALL`
        The category of the locale being set.

    Returns
    -------
    bool
        Whether the passed locale can be set
    """
    try:
        with set_locale(lc, lc_var=lc_var):
            pass
    except (ValueError, locale.Error):
        # horrible name for a Exception subclass
        return False
    else:
        return True


def _valid_locales(locales: list[str] | str, normalize: bool) -> list[str]:
    """
    Return a list of normalized locales that do not throw an ``Exception``
    when set.

    Parameters
    ----------
    locales : str
        A string where each locale is separated by a newline.
    normalize : bool
        Whether to call ``locale.normalize`` on each locale.

    Returns
    -------
    valid_locales : list
        A list of valid locales.
    """
    return [
        loc
        for loc in (
            locale.normalize(loc.strip()) if normalize else loc.strip()
            for loc in locales
        )
        if can_set_locale(loc)
    ]


def get_locales(
    prefix: str | None = None,
    normalize: bool = True,
) -> list[str]:
    """
    Get all the locales that are available on the system.

    Parameters
    ----------
    prefix : str
        If not ``None`` then return only those locales with the prefix
        provided. For example to get all English language locales (those that
        start with ``"en"``), pass ``prefix="en"``.
    normalize : bool
        Call ``locale.normalize`` on the resulting list of available locales.
        If ``True``, only locales that can be set without throwing an
        ``Exception`` are returned.

    Returns
    -------
    locales : list of strings
        A list of locale strings that can be set with ``locale.setlocale()``.
        For example::

            locale.setlocale(locale.LC_ALL, locale_string)

    On error will return an empty list (no locale available, e.g. Windows)

    """
    if platform.system() in ("Linux", "Darwin"):
        raw_locales = subprocess.check_output(["locale", "-a"])
    else:
        # Other platforms e.g. windows platforms don't define "locale -a"
        #  Note: is_platform_windows causes circular import here
        return []

    try:
        # raw_locales is "\n" separated list of locales
        # it may contain non-decodable parts, so split
        # extract what we can and then rejoin.
        split_raw_locales = raw_locales.split(b"\n")
        out_locales = []
        for x in split_raw_locales:
            try:
                out_locales.append(str(x, encoding=options.display.encoding))
            except UnicodeError:
                # 'locale -a' is used to populated 'raw_locales' and on
                # Redhat 7 Linux (and maybe others) prints locale names
                # using windows-1252 encoding.  Bug only triggered by
                # a few special characters and when there is an
                # extensive list of installed locales.
                out_locales.append(str(x, encoding="windows-1252"))

    except TypeError:
        pass

    if prefix is None:
        return _valid_locales(out_locales, normalize)

    pattern = re.compile(f"{prefix}.*")
    found = pattern.findall("\n".join(out_locales))
    return _valid_locales(found, normalize)
```
