## Supplementary software v0.2.1 for "Virtual control arms for paediatric myopia trials: external validation of axial-elongation models": __init__.py

```
__all__ = [
    "NaT",
    "NaTType",
    "OutOfBoundsDatetime",
    "Period",
    "Timedelta",
    "Timestamp",
    "iNaT",
    "Interval",
]


# Below imports needs to happen first to ensure pandas top level
# module gets monkeypatched with the pandas_datetime_CAPI
# see pandas_datetime_exec in pd_datetime.c
import pandas._libs.pandas_parser  # isort: skip # type: ignore[reportUnusedImport]
import pandas._libs.pandas_datetime  # noqa: F401 # isort: skip # type: ignore[reportUnusedImport]
from pandas._libs.interval import Interval
from pandas._libs.tslibs import (
    NaT,
    NaTType,
    OutOfBoundsDatetime,
    Period,
    Timedelta,
    Timestamp,
    iNaT,
)
```
