## Supplementary software v0.2.1 for "Virtual control arms for paediatric myopia trials: external validation of axial-elongation models": algos.pyi

```
from typing import Any

import numpy as np

from pandas._typing import npt

class Infinity:
    def __eq__(self, other) -> bool: ...
    def __ne__(self, other) -> bool: ...
    def __lt__(self, other) -> bool: ...
    def __le__(self, other) -> bool: ...
    def __gt__(self, other) -> bool: ...
    def __ge__(self, other) -> bool: ...

class NegInfinity:
    def __eq__(self, other) -> bool: ...
    def __ne__(self, other) -> bool: ...
    def __lt__(self, other) -> bool: ...
    def __le__(self, other) -> bool: ...
    def __gt__(self, other) -> bool: ...
    def __ge__(self, other) -> bool: ...

def unique_deltas(
    arr: np.ndarray,  # const int64_t[:]
) -> np.ndarray: ...  # np.ndarray[np.int64, ndim=1]
def is_lexsorted(list_of_arrays: list[npt.NDArray[np.int64]]) -> bool: ...
def groupsort_indexer(
    index: np.ndarray,  # const int64_t[:]
    ngroups: int,
) -> tuple[
    np.ndarray,  # ndarray[int64_t, ndim=1]
    np.ndarray,  # ndarray[int64_t, ndim=1]
]: ...
def kth_smallest(
    arr: np.ndarray,  # numeric[:]
    k: int,
) -> Any: ...  # numeric

# ----------------------------------------------------------------------
# Pairwise correlation/covariance

def nancorr(
    mat: npt.NDArray[np.float64],  # const float64_t[:, :]
    cov: bool = ...,
    minp: int | None = ...,
) -> npt.NDArray[np.float64]: ...  # ndarray[float64_t, ndim=2]
def nancorr_spearman(
    mat: npt.NDArray[np.float64],  # ndarray[float64_t, ndim=2]
    minp: int = ...,
) -> npt.NDArray[np.float64]: ...  # ndarray[float64_t, ndim=2]

# ----------------------------------------------------------------------

def validate_limit(nobs: int | None, limit=...) -> int: ...
def get_fill_indexer(
    mask: npt.NDArray[np.bool_],
    limit: int | None = None,
) -> npt.NDArray[np.intp]: ...
def pad(
    old: np.ndarray,  # ndarray[numeric_object_t]
    new: np.ndarray,  # ndarray[numeric_object_t]
    limit=...,
) -> npt.NDArray[np.intp]: ...  # np.ndarray[np.intp, ndim=1]
def pad_inplace(
    values: np.ndarray,  # numeric_object_t[:]
    mask: np.ndarray,  # uint8_t[:]
    limit=...,
) -> None: ...
def pad_2d_inplace(
    values: np.ndarray,  # numeric_object_t[:, :]
    mask: np.ndarray,  # const uint8_t[:, :]
    limit=...,
) -> None: ...
def backfill(
    old: np.ndarray,  # ndarray[numeric_object_t]
    new: np.ndarray,  # ndarray[numeric_object_t]
    limit=...,
) -> npt.NDArray[np.intp]: ...  # np.ndarray[np.intp, ndim=1]
def backfill_inplace(
    values: np.ndarray,  # numeric_object_t[:]
    mask: np.ndarray,  # uint8_t[:]
    limit=...,
) -> None: ...
def backfill_2d_inplace(
    values: np.ndarray,  # numeric_object_t[:, :]
    mask: np.ndarray,  # const uint8_t[:, :]
    limit=...,
) -> None: ...
def is_monotonic(
    arr: np.ndarray,  # ndarray[numeric_object_t, ndim=1]
    timelike: bool,
) -> tuple[bool, bool, bool]: ...

# ----------------------------------------------------------------------
# rank_1d, rank_2d
# ----------------------------------------------------------------------

def rank_1d(
    values: np.ndarray,  # ndarray[numeric_object_t, ndim=1]
    labels: np.ndarray | None = ...,  # const int64_t[:]=None
    is_datetimelike: bool = ...,
    ties_method=...,
    ascending: bool = ...,
    pct: bool = ...,
    na_option=...,
    mask: npt.NDArray[np.bool_] | None = ...,
) -> np.ndarray: ...  # np.ndarray[float64_t, ndim=1]
def rank_2d(
    in_arr: np.ndarray,  # ndarray[numeric_object_t, ndim=2]
    axis: int = ...,
    is_datetimelike: bool = ...,
    ties_method=...,
    ascending: bool = ...,
    na_option=...,
    pct: bool = ...,
) -> np.ndarray: ...  # np.ndarray[float64_t, ndim=1]
def diff_2d(
    arr: np.ndarray,  # ndarray[diff_t, ndim=2]
    out: np.ndarray,  # ndarray[out_t, ndim=2]
    periods: int,
    axis: int,
    datetimelike: bool = ...,
) -> None: ...
def ensure_platform_int(arr: object) -> npt.NDArray[np.intp]: ...
def ensure_object(arr: object) -> npt.NDArray[np.object_]: ...
def ensure_float64(arr: object) -> npt.NDArray[np.float64]: ...
def ensure_int8(arr: object) -> npt.NDArray[np.int8]: ...
def ensure_int16(arr: object) -> npt.NDArray[np.int16]: ...
def ensure_int32(arr: object) -> npt.NDArray[np.int32]: ...
def ensure_int64(arr: object) -> npt.NDArray[np.int64]: ...
def ensure_uint64(arr: object) -> npt.NDArray[np.uint64]: ...
def take_1d_int8_int8(
    values: np.ndarray, indexer: npt.NDArray[np.intp], out: np.ndarray, fill_value=...
) -> None: ...
def take_1d_int8_int32(
    values: np.ndarray, indexer: npt.NDArray[np.intp], out: np.ndarray, fill_value=...
) -> None: ...
def take_1d_int8_int64(
    values: np.ndarray, indexer: npt.NDArray[np.intp], out: np.ndarray, fill_value=...
) -> None: ...
def take_1d_int8_float64(
    values: np.ndarray, indexer: npt.NDArray[np.intp], out: np.ndarray, fill_value=...
) -> None: ...
def take_1d_int16_int16(
    values: np.ndarray, indexer: npt.NDArray[np.intp], out: np.ndarray, fill_value=...
) -> None: ...
def take_1d_int16_int32(
    values: np.ndarray, indexer: npt.NDArray[np.intp], out: np.ndarray, fill_value=...
) -> None: ...
def take_1d_int16_int64(
    values: np.ndarray, indexer: npt.NDArray[np.intp], out: np.ndarray, fill_value=...
) -> None: ...
def take_1d_int16_float64(
    values: np.ndarray, indexer: npt.NDArray[np.intp], out: np.ndarray, fill_value=...
) -> None: ...
def take_1d_int32_int32(
    values: np.ndarray, indexer: npt.NDArray[np.intp], out: np.ndarray, fill_value=...
) -> None: ...
def take_1d_int32_int64(
    values: np.ndarray, indexer: npt.NDArray[np.intp], out: np.ndarray, fill_value=...
) -> None: ...
def take_1d_int32_float64(
    values: np.ndarray, indexer: npt.NDArray[np.intp], out: np.ndarray, fill_value=...
) -> None: ...
def take_1d_int64_int64(
    values: np.ndarray, indexer: npt.NDArray[np.intp], out: np.ndarray, fill_value=...
) -> None: ...
def take_1d_int64_float64(
    values: np.ndarray, indexer: npt.NDArray[np.intp], out: np.ndarray, fill_value=...
) -> None: ...
def take_1d_float32_float32(
    values: np.ndarray, indexer: npt.NDArray[np.intp], out: np.ndarray, fill_value=...
) -> None: ...
def take_1d_float32_float64(
    values: np.ndarray, indexer: npt.NDArray[np.intp], out: np.ndarray, fill_value=...
) -> None: ...
def take_1d_float64_float64(
    values: np.ndarray, indexer: npt.NDArray[np.intp], out: np.ndarray, fill_value=...
) -> None: ...
def take_1d_object_object(
    values: np.ndarray, indexer: npt.NDArray[np.intp], out: np.ndarray, fill_value=...
) -> None: ...
def take_1d_bool_bool(
    values: np.ndarray, indexer: npt.NDArray[np.intp], out: np.ndarray, fill_value=...
) -> None: ...
def take_1d_bool_object(
    values: np.ndarray, indexer: npt.NDArray[np.intp], out: np.ndarray, fill_value=...
) -> None: ...
def take_2d_axis0_int8_int8(
    values: np.ndarray, indexer: npt.NDArray[np.intp], out: np.ndarray, fill_value=...
) -> None: ...
def take_2d_axis0_int8_int32(
    values: np.ndarray, indexer: npt.NDArray[np.intp], out: np.ndarray, fill_value=...
) -> None: ...
def take_2d_axis0_int8_int64(
    values: np.ndarray, indexer: npt.NDArray[np.intp], out: np.ndarray, fill_value=...
) -> None: ...
def take_2d_axis0_int8_float64(
    values: np.ndarray, indexer: npt.NDArray[np.intp], out: np.ndarray, fill_value=...
) -> None: ...
def take_2d_axis0_int16_int16(
    values: np.ndarray, indexer: npt.NDArray[np.intp], out: np.ndarray, fill_value=...
) -> None: ...
def take_2d_axis0_int16_int32(
    values: np.ndarray, indexer: npt.NDArray[np.intp], out: np.ndarray, fill_value=...
) -> None: ...
def take_2d_axis0_int16_int64(
    values: np.ndarray, indexer: npt.NDArray[np.intp], out: np.ndarray, fill_value=...
) -> None: ...
def take_2d_axis0_int16_float64(
    values: np.ndarray, indexer: npt.NDArray[np.intp], out: np.ndarray, fill_value=...
) -> None: ...
def take_2d_axis0_int32_int32(
    values: np.ndarray, indexer: npt.NDArray[np.intp], out: np.ndarray, fill_value=...
) -> None: ...
def take_2d_axis0_int32_int64(
    values: np.ndarray, indexer: npt.NDArray[np.intp], out: np.ndarray, fill_value=...
) -> None: ...
def take_2d_axis0_int32_float64(
    values: np.ndarray, indexer: npt.NDArray[np.intp], out: np.ndarray, fill_value=...
) -> None: ...
def take_2d_axis0_int64_int64(
    values: np.ndarray, indexer: npt.NDArray[np.intp], out: np.ndarray, fill_value=...
) -> None: ...
def take_2d_axis0_int64_float64(
    values: np.ndarray, indexer: npt.NDArray[np.intp], out: np.ndarray, fill_value=...
) -> None: ...
def take_2d_axis0_float32_float32(
    values: np.ndarray, indexer: npt.NDArray[np.intp], out: np.ndarray, fill_value=...
) -> None: ...
def take_2d_axis0_float32_float64(
    values: np.ndarray, indexer: npt.NDArray[np.intp], out: np.ndarray, fill_value=...
) -> None: ...
def take_2d_axis0_float64_float64(
    values: np.ndarray, indexer: npt.NDArray[np.intp], out: np.ndarray, fill_value=...
) -> None: ...
def take_2d_axis0_object_object(
    values: np.ndarray, indexer: npt.NDArray[np.intp], out: np.ndarray, fill_value=...
) -> None: ...
def take_2d_axis0_bool_bool(
    values: np.ndarray, indexer: npt.NDArray[np.intp], out: np.ndarray, fill_value=...
) -> None: ...
def take_2d_axis0_bool_object(
    values: np.ndarray, indexer: npt.NDArray[np.intp], out: np.ndarray, fill_value=...
) -> None: ...
def take_2d_axis1_int8_int8(
    values: np.ndarray, indexer: npt.NDArray[np.intp], out: np.ndarray, fill_value=...
) -> None: ...
def take_2d_axis1_int8_int32(
    values: np.ndarray, indexer: npt.NDArray[np.intp], out: np.ndarray, fill_value=...
) -> None: ...
def take_2d_axis1_int8_int64(
    values: np.ndarray, indexer: npt.NDArray[np.intp], out: np.ndarray, fill_value=...
) -> None: ...
def take_2d_axis1_int8_float64(
    values: np.ndarray, indexer: npt.NDArray[np.intp], out: np.ndarray, fill_value=...
) -> None: ...
def take_2d_axis1_int16_int16(
    values: np.ndarray, indexer: npt.NDArray[np.intp], out: np.ndarray, fill_value=...
) -> None: ...
def take_2d_axis1_int16_int32(
    values: np.ndarray, indexer: npt.NDArray[np.intp], out: np.ndarray, fill_value=...
) -> None: ...
def take_2d_axis1_int16_int64(
    values: np.ndarray, indexer: npt.NDArray[np.intp], out: np.ndarray, fill_value=...
) -> None: ...
def take_2d_axis1_int16_float64(
    values: np.ndarray, indexer: npt.NDArray[np.intp], out: np.ndarray, fill_value=...
) -> None: ...
def take_2d_axis1_int32_int32(
    values: np.ndarray, indexer: npt.NDArray[np.intp], out: np.ndarray, fill_value=...
) -> None: ...
def take_2d_axis1_int32_int64(
    values: np.ndarray, indexer: npt.NDArray[np.intp], out: np.ndarray, fill_value=...
) -> None: ...
def take_2d_axis1_int32_float64(
    values: np.ndarray, indexer: npt.NDArray[np.intp], out: np.ndarray, fill_value=...
) -> None: ...
def take_2d_axis1_int64_int64(
    values: np.ndarray, indexer: npt.NDArray[np.intp], out: np.ndarray, fill_value=...
) -> None: ...
def take_2d_axis1_int64_float64(
    values: np.ndarray, indexer: npt.NDArray[np.intp], out: np.ndarray, fill_value=...
) -> None: ...
def take_2d_axis1_float32_float32(
    values: np.ndarray, indexer: npt.NDArray[np.intp], out: np.ndarray, fill_value=...
) -> None: ...
def take_2d_axis1_float32_float64(
    values: np.ndarray, indexer: npt.NDArray[np.intp], out: np.ndarray, fill_value=...
) -> None: ...
def take_2d_axis1_float64_float64(
    values: np.ndarray, indexer: npt.NDArray[np.intp], out: np.ndarray, fill_value=...
) -> None: ...
def take_2d_axis1_object_object(
    values: np.ndarray, indexer: npt.NDArray[np.intp], out: np.ndarray, fill_value=...
) -> None: ...
def take_2d_axis1_bool_bool(
    values: np.ndarray, indexer: npt.NDArray[np.intp], out: np.ndarray, fill_value=...
) -> None: ...
def take_2d_axis1_bool_object(
    values: np.ndarray, indexer: npt.NDArray[np.intp], out: np.ndarray, fill_value=...
) -> None: ...
def take_2d_multi_int8_int8(
    values: np.ndarray,
    indexer: tuple[npt.NDArray[np.intp], npt.NDArray[np.intp]],
    out: np.ndarray,
    fill_value=...,
) -> None: ...
def take_2d_multi_int8_int32(
    values: np.ndarray,
    indexer: tuple[npt.NDArray[np.intp], npt.NDArray[np.intp]],
    out: np.ndarray,
    fill_value=...,
) -> None: ...
def take_2d_multi_int8_int64(
    values: np.ndarray,
    indexer: tuple[npt.NDArray[np.intp], npt.NDArray[np.intp]],
    out: np.ndarray,
    fill_value=...,
) -> None: ...
def take_2d_multi_int8_float64(
    values: np.ndarray,
    indexer: tuple[npt.NDArray[np.intp], npt.NDArray[np.intp]],
    out: np.ndarray,
    fill_value=...,
) -> None: ...
def take_2d_multi_int16_int16(
    values: np.ndarray,
    indexer: tuple[npt.NDArray[np.intp], npt.NDArray[np.intp]],
    out: np.ndarray,
    fill_value=...,
) -> None: ...
def take_2d_multi_int16_int32(
    values: np.ndarray,
    indexer: tuple[npt.NDArray[np.intp], npt.NDArray[np.intp]],
    out: np.ndarray,
    fill_value=...,
) -> None: ...
def take_2d_multi_int16_int64(
    values: np.ndarray,
    indexer: tuple[npt.NDArray[np.intp], npt.NDArray[np.intp]],
    out: np.ndarray,
    fill_value=...,
) -> None: ...
def take_2d_multi_int16_float64(
    values: np.ndarray,
    indexer: tuple[npt.NDArray[np.intp], npt.NDArray[np.intp]],
    out: np.ndarray,
    fill_value=...,
) -> None: ...
def take_2d_multi_int32_int32(
    values: np.ndarray,
    indexer: tuple[npt.NDArray[np.intp], npt.NDArray[np.intp]],
    out: np.ndarray,
    fill_value=...,
) -> None: ...
def take_2d_multi_int32_int64(
    values: np.ndarray,
    indexer: tuple[npt.NDArray[np.intp], npt.NDArray[np.intp]],
    out: np.ndarray,
    fill_value=...,
) -> None: ...
def take_2d_multi_int32_float64(
    values: np.ndarray,
    indexer: tuple[npt.NDArray[np.intp], npt.NDArray[np.intp]],
    out: np.ndarray,
    fill_value=...,
) -> None: ...
def take_2d_multi_int64_float64(
    values: np.ndarray,
    indexer: tuple[npt.NDArray[np.intp], npt.NDArray[np.intp]],
    out: np.ndarray,
    fill_value=...,
) -> None: ...
def take_2d_multi_float32_float32(
    values: np.ndarray,
    indexer: tuple[npt.NDArray[np.intp], npt.NDArray[np.intp]],
    out: np.ndarray,
    fill_value=...,
) -> None: ...
def take_2d_multi_float32_float64(
    values: np.ndarray,
    indexer: tuple[npt.NDArray[np.intp], npt.NDArray[np.intp]],
    out: np.ndarray,
    fill_value=...,
) -> None: ...
def take_2d_multi_float64_float64(
    values: np.ndarray,
    indexer: tuple[npt.NDArray[np.intp], npt.NDArray[np.intp]],
    out: np.ndarray,
    fill_value=...,
) -> None: ...
def take_2d_multi_object_object(
    values: np.ndarray,
    indexer: tuple[npt.NDArray[np.intp], npt.NDArray[np.intp]],
    out: np.ndarray,
    fill_value=...,
) -> None: ...
def take_2d_multi_bool_bool(
    values: np.ndarray,
    indexer: tuple[npt.NDArray[np.intp], npt.NDArray[np.intp]],
    out: np.ndarray,
    fill_value=...,
) -> None: ...
def take_2d_multi_bool_object(
    values: np.ndarray,
    indexer: tuple[npt.NDArray[np.intp], npt.NDArray[np.intp]],
    out: np.ndarray,
    fill_value=...,
) -> None: ...
def take_2d_multi_int64_int64(
    values: np.ndarray,
    indexer: tuple[npt.NDArray[np.intp], npt.NDArray[np.intp]],
    out: np.ndarray,
    fill_value=...,
) -> None: ...
```
