## Supplementary software v0.2.1 for "Virtual control arms for paediatric myopia trials: external validation of axial-elongation models": arrays.pyi

```
from typing import Sequence

import numpy as np

from pandas._typing import (
    AxisInt,
    DtypeObj,
    Self,
    Shape,
)

class NDArrayBacked:
    _dtype: DtypeObj
    _ndarray: np.ndarray
    def __init__(self, values: np.ndarray, dtype: DtypeObj) -> None: ...
    @classmethod
    def _simple_new(cls, values: np.ndarray, dtype: DtypeObj): ...
    def _from_backing_data(self, values: np.ndarray): ...
    def __setstate__(self, state): ...
    def __len__(self) -> int: ...
    @property
    def shape(self) -> Shape: ...
    @property
    def ndim(self) -> int: ...
    @property
    def size(self) -> int: ...
    @property
    def nbytes(self) -> int: ...
    def copy(self, order=...): ...
    def delete(self, loc, axis=...): ...
    def swapaxes(self, axis1, axis2): ...
    def repeat(self, repeats: int | Sequence[int], axis: int | None = ...): ...
    def reshape(self, *args, **kwargs): ...
    def ravel(self, order=...): ...
    @property
    def T(self): ...
    @classmethod
    def _concat_same_type(
        cls, to_concat: Sequence[Self], axis: AxisInt = ...
    ) -> Self: ...
```
