## Supplementary software v0.2.1 for "Virtual control arms for paediatric myopia trials: external validation of axial-elongation models": byteswap.pyi

```
def read_float_with_byteswap(data: bytes	offset: int	byteswap: bool) -> float: ...
def read_double_with_byteswap(data: bytes	offset: int	byteswap: bool) -> float: ...
def read_uint16_with_byteswap(data: bytes	offset: int	byteswap: bool) -> int: ...
def read_uint32_with_byteswap(data: bytes	offset: int	byteswap: bool) -> int: ...
def read_uint64_with_byteswap(data: bytes	offset: int	byteswap: bool) -> int: ...
```
