## Supplementary software v0.2.1 for "Virtual control arms for paediatric myopia trials: external validation of axial-elongation models": groupby.pyi

```
from typing import Literal

import numpy as np

from pandas._typing import npt

def group_median_float64(
    out: np.ndarray,  # ndarray[float64_t, ndim=2]
    counts: npt.NDArray[np.int64],
    values: np.ndarray,  # ndarray[float64_t, ndim=2]
    labels: npt.NDArray[np.int64],
    min_count: int = ...,  # Py_ssize_t
    mask: np.ndarray | None = ...,
    result_mask: np.ndarray | None = ...,
) -> None: ...
def group_cumprod(
    out: np.ndarray,  # float64_t[:, ::1]
    values: np.ndarray,  # const float64_t[:, :]
    labels: np.ndarray,  # const int64_t[:]
    ngroups: int,
    is_datetimelike: bool,
    skipna: bool = ...,
    mask: np.ndarray | None = ...,
    result_mask: np.ndarray | None = ...,
) -> None: ...
def group_cumsum(
    out: np.ndarray,  # int64float_t[:, ::1]
    values: np.ndarray,  # ndarray[int64float_t, ndim=2]
    labels: np.ndarray,  # const int64_t[:]
    ngroups: int,
    is_datetimelike: bool,
    skipna: bool = ...,
    mask: np.ndarray | None = ...,
    result_mask: np.ndarray | None = ...,
) -> None: ...
def group_shift_indexer(
    out: np.ndarray,  # int64_t[::1]
    labels: np.ndarray,  # const int64_t[:]
    ngroups: int,
    periods: int,
) -> None: ...
def group_fillna_indexer(
    out: np.ndarray,  # ndarray[intp_t]
    labels: np.ndarray,  # ndarray[int64_t]
    sorted_labels: npt.NDArray[np.intp],
    mask: npt.NDArray[np.uint8],
    limit: int,  # int64_t
    dropna: bool,
) -> None: ...
def group_any_all(
    out: np.ndarray,  # uint8_t[::1]
    values: np.ndarray,  # const uint8_t[::1]
    labels: np.ndarray,  # const int64_t[:]
    mask: np.ndarray,  # const uint8_t[::1]
    val_test: Literal["any", "all"],
    skipna: bool,
    result_mask: np.ndarray | None,
) -> None: ...
def group_sum(
    out: np.ndarray,  # complexfloatingintuint_t[:, ::1]
    counts: np.ndarray,  # int64_t[::1]
    values: np.ndarray,  # ndarray[complexfloatingintuint_t, ndim=2]
    labels: np.ndarray,  # const intp_t[:]
    mask: np.ndarray | None,
    result_mask: np.ndarray | None = ...,
    min_count: int = ...,
    is_datetimelike: bool = ...,
) -> None: ...
def group_prod(
    out: np.ndarray,  # int64float_t[:, ::1]
    counts: np.ndarray,  # int64_t[::1]
    values: np.ndarray,  # ndarray[int64float_t, ndim=2]
    labels: np.ndarray,  # const intp_t[:]
    mask: np.ndarray | None,
    result_mask: np.ndarray | None = ...,
    min_count: int = ...,
) -> None: ...
def group_var(
    out: np.ndarray,  # floating[:, ::1]
    counts: np.ndarray,  # int64_t[::1]
    values: np.ndarray,  # ndarray[floating, ndim=2]
    labels: np.ndarray,  # const intp_t[:]
    min_count: int = ...,  # Py_ssize_t
    ddof: int = ...,  # int64_t
    mask: np.ndarray | None = ...,
    result_mask: np.ndarray | None = ...,
    is_datetimelike: bool = ...,
    name: str = ...,
) -> None: ...
def group_skew(
    out: np.ndarray,  # float64_t[:, ::1]
    counts: np.ndarray,  # int64_t[::1]
    values: np.ndarray,  # ndarray[float64_T, ndim=2]
    labels: np.ndarray,  # const intp_t[::1]
    mask: np.ndarray | None = ...,
    result_mask: np.ndarray | None = ...,
    skipna: bool = ...,
) -> None: ...
def group_mean(
    out: np.ndarray,  # floating[:, ::1]
    counts: np.ndarray,  # int64_t[::1]
    values: np.ndarray,  # ndarray[floating, ndim=2]
    labels: np.ndarray,  # const intp_t[:]
    min_count: int = ...,  # Py_ssize_t
    is_datetimelike: bool = ...,  # bint
    mask: np.ndarray | None = ...,
    result_mask: np.ndarray | None = ...,
) -> None: ...
def group_ohlc(
    out: np.ndarray,  # floatingintuint_t[:, ::1]
    counts: np.ndarray,  # int64_t[::1]
    values: np.ndarray,  # ndarray[floatingintuint_t, ndim=2]
    labels: np.ndarray,  # const intp_t[:]
    min_count: int = ...,
    mask: np.ndarray | None = ...,
    result_mask: np.ndarray | None = ...,
) -> None: ...
def group_quantile(
    out: npt.NDArray[np.float64],
    values: np.ndarray,  # ndarray[numeric, ndim=1]
    labels: npt.NDArray[np.intp],
    mask: npt.NDArray[np.uint8],
    qs: npt.NDArray[np.float64],  # const
    starts: npt.NDArray[np.int64],
    ends: npt.NDArray[np.int64],
    interpolation: Literal["linear", "lower", "higher", "nearest", "midpoint"],
    result_mask: np.ndarray | None,
    is_datetimelike: bool,
) -> None: ...
def group_last(
    out: np.ndarray,  # rank_t[:, ::1]
    counts: np.ndarray,  # int64_t[::1]
    values: np.ndarray,  # ndarray[rank_t, ndim=2]
    labels: np.ndarray,  # const int64_t[:]
    mask: npt.NDArray[np.bool_] | None,
    result_mask: npt.NDArray[np.bool_] | None = ...,
    min_count: int = ...,  # Py_ssize_t
    is_datetimelike: bool = ...,
    skipna: bool = ...,
) -> None: ...
def group_nth(
    out: np.ndarray,  # rank_t[:, ::1]
    counts: np.ndarray,  # int64_t[::1]
    values: np.ndarray,  # ndarray[rank_t, ndim=2]
    labels: np.ndarray,  # const int64_t[:]
    mask: npt.NDArray[np.bool_] | None,
    result_mask: npt.NDArray[np.bool_] | None = ...,
    min_count: int = ...,  # int64_t
    rank: int = ...,  # int64_t
    is_datetimelike: bool = ...,
    skipna: bool = ...,
) -> None: ...
def group_rank(
    out: np.ndarray,  # float64_t[:, ::1]
    values: np.ndarray,  # ndarray[rank_t, ndim=2]
    labels: np.ndarray,  # const int64_t[:]
    ngroups: int,
    is_datetimelike: bool,
    ties_method: Literal["average", "min", "max", "first", "dense"] = ...,
    ascending: bool = ...,
    pct: bool = ...,
    na_option: Literal["keep", "top", "bottom"] = ...,
    mask: npt.NDArray[np.bool_] | None = ...,
) -> None: ...
def group_max(
    out: np.ndarray,  # groupby_t[:, ::1]
    counts: np.ndarray,  # int64_t[::1]
    values: np.ndarray,  # ndarray[groupby_t, ndim=2]
    labels: np.ndarray,  # const int64_t[:]
    min_count: int = ...,
    is_datetimelike: bool = ...,
    mask: np.ndarray | None = ...,
    result_mask: np.ndarray | None = ...,
) -> None: ...
def group_min(
    out: np.ndarray,  # groupby_t[:, ::1]
    counts: np.ndarray,  # int64_t[::1]
    values: np.ndarray,  # ndarray[groupby_t, ndim=2]
    labels: np.ndarray,  # const int64_t[:]
    min_count: int = ...,
    is_datetimelike: bool = ...,
    mask: np.ndarray | None = ...,
    result_mask: np.ndarray | None = ...,
) -> None: ...
def group_idxmin_idxmax(
    out: npt.NDArray[np.intp],
    counts: npt.NDArray[np.int64],
    values: np.ndarray,  # ndarray[groupby_t, ndim=2]
    labels: npt.NDArray[np.intp],
    min_count: int = ...,
    is_datetimelike: bool = ...,
    mask: np.ndarray | None = ...,
    name: str = ...,
    skipna: bool = ...,
    result_mask: np.ndarray | None = ...,
) -> None: ...
def group_cummin(
    out: np.ndarray,  # groupby_t[:, ::1]
    values: np.ndarray,  # ndarray[groupby_t, ndim=2]
    labels: np.ndarray,  # const int64_t[:]
    ngroups: int,
    is_datetimelike: bool,
    mask: np.ndarray | None = ...,
    result_mask: np.ndarray | None = ...,
    skipna: bool = ...,
) -> None: ...
def group_cummax(
    out: np.ndarray,  # groupby_t[:, ::1]
    values: np.ndarray,  # ndarray[groupby_t, ndim=2]
    labels: np.ndarray,  # const int64_t[:]
    ngroups: int,
    is_datetimelike: bool,
    mask: np.ndarray | None = ...,
    result_mask: np.ndarray | None = ...,
    skipna: bool = ...,
) -> None: ...
```
