## Supplementary software v0.2.1 for "Virtual control arms for paediatric myopia trials: external validation of axial-elongation models": hashing.pyi

```
import numpy as np

from pandas._typing import npt

def hash_object_array(
    arr: npt.NDArray[np.object_],
    key: str,
    encoding: str = ...,
) -> npt.NDArray[np.uint64]: ...
```
