## Supplementary software v0.2.1 for "Virtual control arms for paediatric myopia trials: external validation of axial-elongation models": hashtable.pyi

```
from typing import (
    Any,
    Hashable,
    Literal,
)

import numpy as np

from pandas._typing import npt

def unique_label_indices(
    labels: np.ndarray,  # const int64_t[:]
) -> np.ndarray: ...

class Factorizer:
    count: int
    uniques: Any
    def __init__(self, size_hint: int) -> None: ...
    def get_count(self) -> int: ...
    def factorize(
        self,
        values: np.ndarray,
        na_sentinel=...,
        na_value=...,
        mask=...,
    ) -> npt.NDArray[np.intp]: ...

class ObjectFactorizer(Factorizer):
    table: PyObjectHashTable
    uniques: ObjectVector

class Int64Factorizer(Factorizer):
    table: Int64HashTable
    uniques: Int64Vector

class UInt64Factorizer(Factorizer):
    table: UInt64HashTable
    uniques: UInt64Vector

class Int32Factorizer(Factorizer):
    table: Int32HashTable
    uniques: Int32Vector

class UInt32Factorizer(Factorizer):
    table: UInt32HashTable
    uniques: UInt32Vector

class Int16Factorizer(Factorizer):
    table: Int16HashTable
    uniques: Int16Vector

class UInt16Factorizer(Factorizer):
    table: UInt16HashTable
    uniques: UInt16Vector

class Int8Factorizer(Factorizer):
    table: Int8HashTable
    uniques: Int8Vector

class UInt8Factorizer(Factorizer):
    table: UInt8HashTable
    uniques: UInt8Vector

class Float64Factorizer(Factorizer):
    table: Float64HashTable
    uniques: Float64Vector

class Float32Factorizer(Factorizer):
    table: Float32HashTable
    uniques: Float32Vector

class Complex64Factorizer(Factorizer):
    table: Complex64HashTable
    uniques: Complex64Vector

class Complex128Factorizer(Factorizer):
    table: Complex128HashTable
    uniques: Complex128Vector

class Int64Vector:
    def __init__(self, *args) -> None: ...
    def __len__(self) -> int: ...
    def to_array(self) -> npt.NDArray[np.int64]: ...

class Int32Vector:
    def __init__(self, *args) -> None: ...
    def __len__(self) -> int: ...
    def to_array(self) -> npt.NDArray[np.int32]: ...

class Int16Vector:
    def __init__(self, *args) -> None: ...
    def __len__(self) -> int: ...
    def to_array(self) -> npt.NDArray[np.int16]: ...

class Int8Vector:
    def __init__(self, *args) -> None: ...
    def __len__(self) -> int: ...
    def to_array(self) -> npt.NDArray[np.int8]: ...

class UInt64Vector:
    def __init__(self, *args) -> None: ...
    def __len__(self) -> int: ...
    def to_array(self) -> npt.NDArray[np.uint64]: ...

class UInt32Vector:
    def __init__(self, *args) -> None: ...
    def __len__(self) -> int: ...
    def to_array(self) -> npt.NDArray[np.uint32]: ...

class UInt16Vector:
    def __init__(self, *args) -> None: ...
    def __len__(self) -> int: ...
    def to_array(self) -> npt.NDArray[np.uint16]: ...

class UInt8Vector:
    def __init__(self, *args) -> None: ...
    def __len__(self) -> int: ...
    def to_array(self) -> npt.NDArray[np.uint8]: ...

class Float64Vector:
    def __init__(self, *args) -> None: ...
    def __len__(self) -> int: ...
    def to_array(self) -> npt.NDArray[np.float64]: ...

class Float32Vector:
    def __init__(self, *args) -> None: ...
    def __len__(self) -> int: ...
    def to_array(self) -> npt.NDArray[np.float32]: ...

class Complex128Vector:
    def __init__(self, *args) -> None: ...
    def __len__(self) -> int: ...
    def to_array(self) -> npt.NDArray[np.complex128]: ...

class Complex64Vector:
    def __init__(self, *args) -> None: ...
    def __len__(self) -> int: ...
    def to_array(self) -> npt.NDArray[np.complex64]: ...

class StringVector:
    def __init__(self, *args) -> None: ...
    def __len__(self) -> int: ...
    def to_array(self) -> npt.NDArray[np.object_]: ...

class ObjectVector:
    def __init__(self, *args) -> None: ...
    def __len__(self) -> int: ...
    def to_array(self) -> npt.NDArray[np.object_]: ...

class HashTable:
    # NB: The base HashTable class does _not_ actually have these methods;
    #  we are putting them here for the sake of mypy to avoid
    #  reproducing them in each subclass below.
    def __init__(self, size_hint: int = ..., uses_mask: bool = ...) -> None: ...
    def __len__(self) -> int: ...
    def __contains__(self, key: Hashable) -> bool: ...
    def sizeof(self, deep: bool = ...) -> int: ...
    def get_state(self) -> dict[str, int]: ...
    # TODO: `val/key` type is subclass-specific
    def get_item(self, val): ...  # TODO: return type?
    def set_item(self, key, val) -> None: ...
    def get_na(self): ...  # TODO: return type?
    def set_na(self, val) -> None: ...
    def map_locations(
        self,
        values: np.ndarray,  # np.ndarray[subclass-specific]
        mask: npt.NDArray[np.bool_] | None = ...,
    ) -> None: ...
    def lookup(
        self,
        values: np.ndarray,  # np.ndarray[subclass-specific]
        mask: npt.NDArray[np.bool_] | None = ...,
    ) -> npt.NDArray[np.intp]: ...
    def get_labels(
        self,
        values: np.ndarray,  # np.ndarray[subclass-specific]
        uniques,  # SubclassTypeVector
        count_prior: int = ...,
        na_sentinel: int = ...,
        na_value: object = ...,
        mask=...,
    ) -> npt.NDArray[np.intp]: ...
    def unique(
        self,
        values: np.ndarray,  # np.ndarray[subclass-specific]
        return_inverse: bool = ...,
        mask=...,
    ) -> (
        tuple[
            np.ndarray,  # np.ndarray[subclass-specific]
            npt.NDArray[np.intp],
        ]
        | np.ndarray
    ): ...  # np.ndarray[subclass-specific]
    def factorize(
        self,
        values: np.ndarray,  # np.ndarray[subclass-specific]
        na_sentinel: int = ...,
        na_value: object = ...,
        mask=...,
        ignore_na: bool = True,
    ) -> tuple[np.ndarray, npt.NDArray[np.intp]]: ...  # np.ndarray[subclass-specific]

class Complex128HashTable(HashTable): ...
class Complex64HashTable(HashTable): ...
class Float64HashTable(HashTable): ...
class Float32HashTable(HashTable): ...

class Int64HashTable(HashTable):
    # Only Int64HashTable has get_labels_groupby, map_keys_to_values
    def get_labels_groupby(
        self,
        values: npt.NDArray[np.int64],  # const int64_t[:]
    ) -> tuple[npt.NDArray[np.intp], npt.NDArray[np.int64]]: ...
    def map_keys_to_values(
        self,
        keys: npt.NDArray[np.int64],
        values: npt.NDArray[np.int64],  # const int64_t[:]
    ) -> None: ...

class Int32HashTable(HashTable): ...
class Int16HashTable(HashTable): ...
class Int8HashTable(HashTable): ...
class UInt64HashTable(HashTable): ...
class UInt32HashTable(HashTable): ...
class UInt16HashTable(HashTable): ...
class UInt8HashTable(HashTable): ...
class StringHashTable(HashTable): ...
class PyObjectHashTable(HashTable): ...
class IntpHashTable(HashTable): ...

def duplicated(
    values: np.ndarray,
    keep: Literal["last", "first", False] = ...,
    mask: npt.NDArray[np.bool_] | None = ...,
) -> npt.NDArray[np.bool_]: ...
def mode(
    values: np.ndarray, dropna: bool, mask: npt.NDArray[np.bool_] | None = ...
) -> np.ndarray: ...
def value_count(
    values: np.ndarray,
    dropna: bool,
    mask: npt.NDArray[np.bool_] | None = ...,
) -> tuple[np.ndarray, npt.NDArray[np.int64], int]: ...  # np.ndarray[same-as-values]

# arr and values should have same dtype
def ismember(
    arr: np.ndarray,
    values: np.ndarray,
) -> npt.NDArray[np.bool_]: ...
def object_hash(obj) -> int: ...
def objects_are_equal(a, b) -> bool: ...
```
