## Supplementary software v0.2.1 for "Virtual control arms for paediatric myopia trials: external validation of axial-elongation models": index.pyi

```
import numpy as np

from pandas._typing import npt

from pandas import MultiIndex
from pandas.core.arrays import ExtensionArray

multiindex_nulls_shift: int

class IndexEngine:
    over_size_threshold: bool
    def __init__(self, values: np.ndarray) -> None: ...
    def __contains__(self, val: object) -> bool: ...

    # -> int | slice | np.ndarray[bool]
    def get_loc(self, val: object) -> int | slice | np.ndarray: ...
    def sizeof(self, deep: bool = ...) -> int: ...
    def __sizeof__(self) -> int: ...
    @property
    def is_unique(self) -> bool: ...
    @property
    def is_monotonic_increasing(self) -> bool: ...
    @property
    def is_monotonic_decreasing(self) -> bool: ...
    @property
    def is_mapping_populated(self) -> bool: ...
    def clear_mapping(self): ...
    def get_indexer(self, values: np.ndarray) -> npt.NDArray[np.intp]: ...
    def get_indexer_non_unique(
        self,
        targets: np.ndarray,
    ) -> tuple[npt.NDArray[np.intp], npt.NDArray[np.intp]]: ...

class MaskedIndexEngine(IndexEngine):
    def __init__(self, values: object) -> None: ...
    def get_indexer_non_unique(
        self, targets: object
    ) -> tuple[npt.NDArray[np.intp], npt.NDArray[np.intp]]: ...

class Float64Engine(IndexEngine): ...
class Float32Engine(IndexEngine): ...
class Complex128Engine(IndexEngine): ...
class Complex64Engine(IndexEngine): ...
class Int64Engine(IndexEngine): ...
class Int32Engine(IndexEngine): ...
class Int16Engine(IndexEngine): ...
class Int8Engine(IndexEngine): ...
class UInt64Engine(IndexEngine): ...
class UInt32Engine(IndexEngine): ...
class UInt16Engine(IndexEngine): ...
class UInt8Engine(IndexEngine): ...
class ObjectEngine(IndexEngine): ...
class DatetimeEngine(Int64Engine): ...
class TimedeltaEngine(DatetimeEngine): ...
class PeriodEngine(Int64Engine): ...
class BoolEngine(UInt8Engine): ...
class MaskedFloat64Engine(MaskedIndexEngine): ...
class MaskedFloat32Engine(MaskedIndexEngine): ...
class MaskedComplex128Engine(MaskedIndexEngine): ...
class MaskedComplex64Engine(MaskedIndexEngine): ...
class MaskedInt64Engine(MaskedIndexEngine): ...
class MaskedInt32Engine(MaskedIndexEngine): ...
class MaskedInt16Engine(MaskedIndexEngine): ...
class MaskedInt8Engine(MaskedIndexEngine): ...
class MaskedUInt64Engine(MaskedIndexEngine): ...
class MaskedUInt32Engine(MaskedIndexEngine): ...
class MaskedUInt16Engine(MaskedIndexEngine): ...
class MaskedUInt8Engine(MaskedIndexEngine): ...
class MaskedBoolEngine(MaskedUInt8Engine): ...

class StringObjectEngine(ObjectEngine):
    def __init__(self, values: object, na_value) -> None: ...

class BaseMultiIndexCodesEngine:
    levels: list[np.ndarray]
    offsets: np.ndarray  # ndarray[uint64_t, ndim=1]

    def __init__(
        self,
        levels: list[np.ndarray],  # all entries hashable
        labels: list[np.ndarray],  # all entries integer-dtyped
        offsets: np.ndarray,  # np.ndarray[np.uint64, ndim=1]
    ) -> None: ...
    def get_indexer(self, target: npt.NDArray[np.object_]) -> npt.NDArray[np.intp]: ...
    def _extract_level_codes(self, target: MultiIndex) -> np.ndarray: ...

class ExtensionEngine:
    def __init__(self, values: ExtensionArray) -> None: ...
    def __contains__(self, val: object) -> bool: ...
    def get_loc(self, val: object) -> int | slice | np.ndarray: ...
    def get_indexer(self, values: np.ndarray) -> npt.NDArray[np.intp]: ...
    def get_indexer_non_unique(
        self,
        targets: np.ndarray,
    ) -> tuple[npt.NDArray[np.intp], npt.NDArray[np.intp]]: ...
    @property
    def is_unique(self) -> bool: ...
    @property
    def is_monotonic_increasing(self) -> bool: ...
    @property
    def is_monotonic_decreasing(self) -> bool: ...
    def sizeof(self, deep: bool = ...) -> int: ...
    def clear_mapping(self): ...
```
