## Supplementary software v0.2.1 for "Virtual control arms for paediatric myopia trials: external validation of axial-elongation models": indexing.pyi

```
from typing import (
    Generic,
    TypeVar,
)

from pandas.core.indexing import IndexingMixin

_IndexingMixinT = TypeVar("_IndexingMixinT", bound=IndexingMixin)

class NDFrameIndexerBase(Generic[_IndexingMixinT]):
    name: str
    # in practice obj is either a DataFrame or a Series
    obj: _IndexingMixinT

    def __init__(self, name: str, obj: _IndexingMixinT) -> None: ...
    @property
    def ndim(self) -> int: ...
```
