## Supplementary software v0.2.1 for "Virtual control arms for paediatric myopia trials: external validation of axial-elongation models": internals.pyi

```
from typing import (
    Iterator,
    Sequence,
    final,
    overload,
)
import weakref

import numpy as np

from pandas._typing import (
    ArrayLike,
    Self,
    npt,
)

from pandas import Index
from pandas.core.internals.blocks import Block as B

def slice_len(slc: slice, objlen: int = ...) -> int: ...
def get_concat_blkno_indexers(
    blknos_list: list[npt.NDArray[np.intp]],
) -> list[tuple[npt.NDArray[np.intp], BlockPlacement]]: ...
def get_blkno_indexers(
    blknos: np.ndarray,  # int64_t[:]
    group: bool = ...,
) -> list[tuple[int, slice | np.ndarray]]: ...
def get_blkno_placements(
    blknos: np.ndarray,
    group: bool = ...,
) -> Iterator[tuple[int, BlockPlacement]]: ...
def update_blklocs_and_blknos(
    blklocs: npt.NDArray[np.intp],
    blknos: npt.NDArray[np.intp],
    loc: int,
    nblocks: int,
) -> tuple[npt.NDArray[np.intp], npt.NDArray[np.intp]]: ...
@final
class BlockPlacement:
    def __init__(self, val: int | slice | np.ndarray) -> None: ...
    @property
    def indexer(self) -> np.ndarray | slice: ...
    @property
    def as_array(self) -> np.ndarray: ...
    @property
    def as_slice(self) -> slice: ...
    @property
    def is_slice_like(self) -> bool: ...
    @overload
    def __getitem__(
        self, loc: slice | Sequence[int] | npt.NDArray[np.intp]
    ) -> BlockPlacement: ...
    @overload
    def __getitem__(self, loc: int) -> int: ...
    def __iter__(self) -> Iterator[int]: ...
    def __len__(self) -> int: ...
    def delete(self, loc) -> BlockPlacement: ...
    def add(self, other) -> BlockPlacement: ...
    def append(self, others: list[BlockPlacement]) -> BlockPlacement: ...
    def tile_for_unstack(self, factor: int) -> npt.NDArray[np.intp]: ...

class Block:
    _mgr_locs: BlockPlacement
    ndim: int
    values: ArrayLike
    refs: BlockValuesRefs
    def __init__(
        self,
        values: ArrayLike,
        placement: BlockPlacement,
        ndim: int,
        refs: BlockValuesRefs | None = ...,
    ) -> None: ...
    def slice_block_rows(self, slicer: slice) -> Self: ...

class BlockManager:
    blocks: tuple[B, ...]
    axes: list[Index]
    _known_consolidated: bool
    _is_consolidated: bool
    _blknos: np.ndarray
    _blklocs: np.ndarray
    def __init__(
        self, blocks: tuple[B, ...], axes: list[Index], verify_integrity=...
    ) -> None: ...
    def get_slice(self, slobj: slice, axis: int = ...) -> Self: ...
    def _rebuild_blknos_and_blklocs(self) -> None: ...

class BlockValuesRefs:
    referenced_blocks: list[weakref.ref]
    def __init__(self, blk: Block | None = ...) -> None: ...
    def add_reference(self, blk: Block) -> None: ...
    def add_index_reference(self, index: Index) -> None: ...
    def has_reference(self) -> bool: ...
```
