## Supplementary software v0.2.1 for "Virtual control arms for paediatric myopia trials: external validation of axial-elongation models": interval.pyi

```
from typing import (
    Any,
    Generic,
    TypeVar,
    overload,
)

import numpy as np
import numpy.typing as npt

from pandas._typing import (
    IntervalClosedType,
    Timedelta,
    Timestamp,
)

VALID_CLOSED: frozenset[str]

_OrderableScalarT = TypeVar("_OrderableScalarT", int, float)
_OrderableTimesT = TypeVar("_OrderableTimesT", Timestamp, Timedelta)
_OrderableT = TypeVar("_OrderableT", int, float, Timestamp, Timedelta)

class _LengthDescriptor:
    @overload
    def __get__(
        self, instance: Interval[_OrderableScalarT], owner: Any
    ) -> _OrderableScalarT: ...
    @overload
    def __get__(
        self, instance: Interval[_OrderableTimesT], owner: Any
    ) -> Timedelta: ...

class _MidDescriptor:
    @overload
    def __get__(self, instance: Interval[_OrderableScalarT], owner: Any) -> float: ...
    @overload
    def __get__(
        self, instance: Interval[_OrderableTimesT], owner: Any
    ) -> _OrderableTimesT: ...

class IntervalMixin:
    @property
    def closed_left(self) -> bool: ...
    @property
    def closed_right(self) -> bool: ...
    @property
    def open_left(self) -> bool: ...
    @property
    def open_right(self) -> bool: ...
    @property
    def is_empty(self) -> bool: ...
    def _check_closed_matches(self, other: IntervalMixin, name: str = ...) -> None: ...

class Interval(IntervalMixin, Generic[_OrderableT]):
    @property
    def left(self: Interval[_OrderableT]) -> _OrderableT: ...
    @property
    def right(self: Interval[_OrderableT]) -> _OrderableT: ...
    @property
    def closed(self) -> IntervalClosedType: ...
    mid: _MidDescriptor
    length: _LengthDescriptor
    def __init__(
        self,
        left: _OrderableT,
        right: _OrderableT,
        closed: IntervalClosedType = ...,
    ) -> None: ...
    def __hash__(self) -> int: ...
    @overload
    def __contains__(
        self: Interval[Timedelta], key: Timedelta | Interval[Timedelta]
    ) -> bool: ...
    @overload
    def __contains__(
        self: Interval[Timestamp], key: Timestamp | Interval[Timestamp]
    ) -> bool: ...
    @overload
    def __contains__(
        self: Interval[_OrderableScalarT],
        key: _OrderableScalarT | Interval[_OrderableScalarT],
    ) -> bool: ...
    @overload
    def __add__(
        self: Interval[_OrderableTimesT], y: Timedelta
    ) -> Interval[_OrderableTimesT]: ...
    @overload
    def __add__(
        self: Interval[int], y: _OrderableScalarT
    ) -> Interval[_OrderableScalarT]: ...
    @overload
    def __add__(self: Interval[float], y: float) -> Interval[float]: ...
    @overload
    def __radd__(
        self: Interval[_OrderableTimesT], y: Timedelta
    ) -> Interval[_OrderableTimesT]: ...
    @overload
    def __radd__(
        self: Interval[int], y: _OrderableScalarT
    ) -> Interval[_OrderableScalarT]: ...
    @overload
    def __radd__(self: Interval[float], y: float) -> Interval[float]: ...
    @overload
    def __sub__(
        self: Interval[_OrderableTimesT], y: Timedelta
    ) -> Interval[_OrderableTimesT]: ...
    @overload
    def __sub__(
        self: Interval[int], y: _OrderableScalarT
    ) -> Interval[_OrderableScalarT]: ...
    @overload
    def __sub__(self: Interval[float], y: float) -> Interval[float]: ...
    @overload
    def __rsub__(
        self: Interval[_OrderableTimesT], y: Timedelta
    ) -> Interval[_OrderableTimesT]: ...
    @overload
    def __rsub__(
        self: Interval[int], y: _OrderableScalarT
    ) -> Interval[_OrderableScalarT]: ...
    @overload
    def __rsub__(self: Interval[float], y: float) -> Interval[float]: ...
    @overload
    def __mul__(
        self: Interval[int], y: _OrderableScalarT
    ) -> Interval[_OrderableScalarT]: ...
    @overload
    def __mul__(self: Interval[float], y: float) -> Interval[float]: ...
    @overload
    def __rmul__(
        self: Interval[int], y: _OrderableScalarT
    ) -> Interval[_OrderableScalarT]: ...
    @overload
    def __rmul__(self: Interval[float], y: float) -> Interval[float]: ...
    @overload
    def __truediv__(
        self: Interval[int], y: _OrderableScalarT
    ) -> Interval[_OrderableScalarT]: ...
    @overload
    def __truediv__(self: Interval[float], y: float) -> Interval[float]: ...
    @overload
    def __floordiv__(
        self: Interval[int], y: _OrderableScalarT
    ) -> Interval[_OrderableScalarT]: ...
    @overload
    def __floordiv__(self: Interval[float], y: float) -> Interval[float]: ...
    def overlaps(self: Interval[_OrderableT], other: Interval[_OrderableT]) -> bool: ...

def intervals_to_interval_bounds(
    intervals: np.ndarray, validate_closed: bool = ...
) -> tuple[np.ndarray, np.ndarray, IntervalClosedType]: ...

class IntervalTree(IntervalMixin):
    def __init__(
        self,
        left: np.ndarray,
        right: np.ndarray,
        closed: IntervalClosedType = ...,
        leaf_size: int = ...,
    ) -> None: ...
    @property
    def mid(self) -> np.ndarray: ...
    @property
    def length(self) -> np.ndarray: ...
    def get_indexer(self, target) -> npt.NDArray[np.intp]: ...
    def get_indexer_non_unique(
        self, target
    ) -> tuple[npt.NDArray[np.intp], npt.NDArray[np.intp]]: ...
    _na_count: int
    @property
    def is_overlapping(self) -> bool: ...
    @property
    def is_monotonic_increasing(self) -> bool: ...
    def clear_mapping(self) -> None: ...
```
