## Supplementary software v0.2.1 for "Virtual control arms for paediatric myopia trials: external validation of axial-elongation models": join.pyi

```
import numpy as np

from pandas._typing import npt

def inner_join(
    left: np.ndarray,  # const intp_t[:]
    right: np.ndarray,  # const intp_t[:]
    max_groups: int,
    sort: bool = ...,
) -> tuple[npt.NDArray[np.intp], npt.NDArray[np.intp]]: ...
def left_outer_join(
    left: np.ndarray,  # const intp_t[:]
    right: np.ndarray,  # const intp_t[:]
    max_groups: int,
    sort: bool = ...,
) -> tuple[npt.NDArray[np.intp], npt.NDArray[np.intp]]: ...
def full_outer_join(
    left: np.ndarray,  # const intp_t[:]
    right: np.ndarray,  # const intp_t[:]
    max_groups: int,
) -> tuple[npt.NDArray[np.intp], npt.NDArray[np.intp]]: ...
def ffill_indexer(
    indexer: np.ndarray,  # const intp_t[:]
) -> npt.NDArray[np.intp]: ...
def left_join_indexer_unique(
    left: np.ndarray,  # ndarray[join_t]
    right: np.ndarray,  # ndarray[join_t]
) -> npt.NDArray[np.intp]: ...
def left_join_indexer(
    left: np.ndarray,  # ndarray[join_t]
    right: np.ndarray,  # ndarray[join_t]
) -> tuple[
    np.ndarray,  # np.ndarray[join_t]
    npt.NDArray[np.intp],
    npt.NDArray[np.intp],
]: ...
def inner_join_indexer(
    left: np.ndarray,  # ndarray[join_t]
    right: np.ndarray,  # ndarray[join_t]
) -> tuple[
    np.ndarray,  # np.ndarray[join_t]
    npt.NDArray[np.intp],
    npt.NDArray[np.intp],
]: ...
def outer_join_indexer(
    left: np.ndarray,  # ndarray[join_t]
    right: np.ndarray,  # ndarray[join_t]
) -> tuple[
    np.ndarray,  # np.ndarray[join_t]
    npt.NDArray[np.intp],
    npt.NDArray[np.intp],
]: ...
def asof_join_backward_on_X_by_Y(
    left_values: np.ndarray,  # ndarray[numeric_t]
    right_values: np.ndarray,  # ndarray[numeric_t]
    left_by_values: np.ndarray,  # const int64_t[:]
    right_by_values: np.ndarray,  # const int64_t[:]
    allow_exact_matches: bool = ...,
    tolerance: np.number | float | None = ...,
    use_hashtable: bool = ...,
) -> tuple[npt.NDArray[np.intp], npt.NDArray[np.intp]]: ...
def asof_join_forward_on_X_by_Y(
    left_values: np.ndarray,  # ndarray[numeric_t]
    right_values: np.ndarray,  # ndarray[numeric_t]
    left_by_values: np.ndarray,  # const int64_t[:]
    right_by_values: np.ndarray,  # const int64_t[:]
    allow_exact_matches: bool = ...,
    tolerance: np.number | float | None = ...,
    use_hashtable: bool = ...,
) -> tuple[npt.NDArray[np.intp], npt.NDArray[np.intp]]: ...
def asof_join_nearest_on_X_by_Y(
    left_values: np.ndarray,  # ndarray[numeric_t]
    right_values: np.ndarray,  # ndarray[numeric_t]
    left_by_values: np.ndarray,  # const int64_t[:]
    right_by_values: np.ndarray,  # const int64_t[:]
    allow_exact_matches: bool = ...,
    tolerance: np.number | float | None = ...,
    use_hashtable: bool = ...,
) -> tuple[npt.NDArray[np.intp], npt.NDArray[np.intp]]: ...
```
