## Supplementary software v0.2.1 for "Virtual control arms for paediatric myopia trials: external validation of axial-elongation models": json.pyi

```
from typing import (
    Any,
    Callable,
)

def ujson_dumps(
    obj: Any,
    ensure_ascii: bool = ...,
    double_precision: int = ...,
    indent: int = ...,
    orient: str = ...,
    date_unit: str = ...,
    iso_dates: bool = ...,
    default_handler: None
    | Callable[[Any], str | float | bool | list | dict | None] = ...,
) -> str: ...
def ujson_loads(
    s: str,
    precise_float: bool = ...,
    numpy: bool = ...,
    dtype: None = ...,
    labelled: bool = ...,
) -> Any: ...
```
