## Supplementary software v0.2.1 for "Virtual control arms for paediatric myopia trials: external validation of axial-elongation models": lib.pyi

```
# TODO(npdtypes): Many types specified here can be made more specific/accurate;
#  the more specific versions are specified in comments
from decimal import Decimal
from typing import (
    Any,
    Callable,
    Final,
    Generator,
    Hashable,
    Literal,
    TypeAlias,
    overload,
)

import numpy as np

from pandas._libs.interval import Interval
from pandas._libs.tslibs import Period
from pandas._typing import (
    ArrayLike,
    DtypeObj,
    TypeGuard,
    npt,
)

# placeholder until we can specify np.ndarray[object, ndim=2]
ndarray_obj_2d = np.ndarray

from enum import Enum

class _NoDefault(Enum):
    no_default = ...

no_default: Final = _NoDefault.no_default
NoDefault: TypeAlias = Literal[_NoDefault.no_default]

i8max: int
u8max: int

def is_np_dtype(dtype: object, kinds: str | None = ...) -> TypeGuard[np.dtype]: ...
def item_from_zerodim(val: object) -> object: ...
def infer_dtype(value: object, skipna: bool = ...) -> str: ...
def is_iterator(obj: object) -> bool: ...
def is_scalar(val: object) -> bool: ...
def is_list_like(obj: object, allow_sets: bool = ...) -> bool: ...
def is_pyarrow_array(obj: object) -> bool: ...
def is_period(val: object) -> TypeGuard[Period]: ...
def is_interval(obj: object) -> TypeGuard[Interval]: ...
def is_decimal(obj: object) -> TypeGuard[Decimal]: ...
def is_complex(obj: object) -> TypeGuard[complex]: ...
def is_bool(obj: object) -> TypeGuard[bool | np.bool_]: ...
def is_integer(obj: object) -> TypeGuard[int | np.integer]: ...
def is_int_or_none(obj) -> bool: ...
def is_float(obj: object) -> TypeGuard[float]: ...
def is_interval_array(values: np.ndarray) -> bool: ...
def is_datetime64_array(values: np.ndarray, skipna: bool = True) -> bool: ...
def is_timedelta_or_timedelta64_array(
    values: np.ndarray, skipna: bool = True
) -> bool: ...
def is_datetime_with_singletz_array(values: np.ndarray) -> bool: ...
def is_time_array(values: np.ndarray, skipna: bool = ...): ...
def is_date_array(values: np.ndarray, skipna: bool = ...): ...
def is_datetime_array(values: np.ndarray, skipna: bool = ...): ...
def is_string_array(values: np.ndarray, skipna: bool = ...): ...
def is_float_array(values: np.ndarray): ...
def is_integer_array(values: np.ndarray, skipna: bool = ...): ...
def is_bool_array(values: np.ndarray, skipna: bool = ...): ...
def fast_multiget(
    mapping: dict,
    keys: np.ndarray,  # object[:]
    default=...,
) -> np.ndarray: ...
def fast_unique_multiple_list_gen(gen: Generator, sort: bool = ...) -> list: ...
def fast_unique_multiple_list(lists: list, sort: bool | None = ...) -> list: ...
def map_infer(
    arr: np.ndarray,
    f: Callable[[Any], Any],
    convert: bool = ...,
    ignore_na: bool = ...,
) -> np.ndarray: ...
@overload
def maybe_convert_objects(
    objects: npt.NDArray[np.object_],
    *,
    try_float: bool = ...,
    safe: bool = ...,
    convert_numeric: bool = ...,
    convert_non_numeric: Literal[False] = ...,
    convert_string: Literal[False] = ...,
    convert_to_nullable_dtype: Literal[False] = ...,
    dtype_if_all_nat: DtypeObj | None = ...,
) -> npt.NDArray[np.object_ | np.number]: ...
@overload
def maybe_convert_objects(
    objects: npt.NDArray[np.object_],
    *,
    try_float: bool = ...,
    safe: bool = ...,
    convert_numeric: bool = ...,
    convert_non_numeric: bool = ...,
    convert_string: bool = ...,
    convert_to_nullable_dtype: Literal[True] = ...,
    dtype_if_all_nat: DtypeObj | None = ...,
) -> ArrayLike: ...
@overload
def maybe_convert_objects(
    objects: npt.NDArray[np.object_],
    *,
    try_float: bool = ...,
    safe: bool = ...,
    convert_numeric: bool = ...,
    convert_non_numeric: bool = ...,
    convert_string: bool = ...,
    convert_to_nullable_dtype: bool = ...,
    dtype_if_all_nat: DtypeObj | None = ...,
) -> ArrayLike: ...
@overload
def maybe_convert_numeric(
    values: npt.NDArray[np.object_],
    na_values: set,
    convert_empty: bool = ...,
    coerce_numeric: bool = ...,
    convert_to_masked_nullable: Literal[False] = ...,
) -> tuple[np.ndarray, None]: ...
@overload
def maybe_convert_numeric(
    values: npt.NDArray[np.object_],
    na_values: set,
    convert_empty: bool = ...,
    coerce_numeric: bool = ...,
    *,
    convert_to_masked_nullable: Literal[True],
) -> tuple[np.ndarray, np.ndarray]: ...

# TODO: restrict `arr`?
def ensure_string_array(
    arr,
    na_value: object = ...,
    convert_na_value: bool = ...,
    copy: bool = ...,
    skipna: bool = ...,
) -> npt.NDArray[np.object_]: ...
def convert_nans_to_NA(
    arr: npt.NDArray[np.object_],
) -> npt.NDArray[np.object_]: ...
def fast_zip(ndarrays: list) -> npt.NDArray[np.object_]: ...

# TODO: can we be more specific about rows?
def to_object_array_tuples(rows: object) -> ndarray_obj_2d: ...
def tuples_to_object_array(
    tuples: npt.NDArray[np.object_],
) -> ndarray_obj_2d: ...

# TODO: can we be more specific about rows?
def to_object_array(rows: object, min_width: int = ...) -> ndarray_obj_2d: ...
def dicts_to_array(dicts: list, columns: list) -> ndarray_obj_2d: ...
def maybe_booleans_to_slice(
    mask: npt.NDArray[np.uint8],
) -> slice | npt.NDArray[np.uint8]: ...
def maybe_indices_to_slice(
    indices: npt.NDArray[np.intp],
    max_len: int,
) -> slice | npt.NDArray[np.intp]: ...
def is_all_arraylike(obj: list) -> bool: ...

# -----------------------------------------------------------------
# Functions which in reality take memoryviews

def memory_usage_of_objects(arr: np.ndarray) -> int: ...  # object[:]  # np.int64
def map_infer_mask(
    arr: np.ndarray,
    f: Callable[[Any], Any],
    mask: np.ndarray,  # const uint8_t[:]
    convert: bool = ...,
    na_value: Any = ...,
    dtype: np.dtype = ...,
) -> np.ndarray: ...
def indices_fast(
    index: npt.NDArray[np.intp],
    labels: np.ndarray,  # const int64_t[:]
    keys: list,
    sorted_labels: list[npt.NDArray[np.int64]],
) -> dict[Hashable, npt.NDArray[np.intp]]: ...
def generate_slices(
    labels: np.ndarray, ngroups: int  # const intp_t[:]
) -> tuple[npt.NDArray[np.int64], npt.NDArray[np.int64]]: ...
def count_level_2d(
    mask: np.ndarray,  # ndarray[uint8_t, ndim=2, cast=True],
    labels: np.ndarray,  # const intp_t[:]
    max_bin: int,
) -> np.ndarray: ...  # np.ndarray[np.int64, ndim=2]
def get_level_sorter(
    codes: np.ndarray,  # const int64_t[:]
    starts: np.ndarray,  # const intp_t[:]
) -> np.ndarray: ...  # np.ndarray[np.intp, ndim=1]
def generate_bins_dt64(
    values: npt.NDArray[np.int64],
    binner: np.ndarray,  # const int64_t[:]
    closed: object = ...,
    hasnans: bool = ...,
) -> np.ndarray: ...  # np.ndarray[np.int64, ndim=1]
def array_equivalent_object(
    left: npt.NDArray[np.object_],
    right: npt.NDArray[np.object_],
) -> bool: ...
def has_infs(arr: np.ndarray) -> bool: ...  # const floating[:]
def has_only_ints_or_nan(arr: np.ndarray) -> bool: ...  # const floating[:]
def get_reverse_indexer(
    indexer: np.ndarray,  # const intp_t[:]
    length: int,
) -> npt.NDArray[np.intp]: ...
def is_bool_list(obj: list) -> bool: ...
def dtypes_all_equal(types: list[DtypeObj]) -> bool: ...
def is_range_indexer(
    left: np.ndarray, n: int  # np.ndarray[np.int64, ndim=1]
) -> bool: ...
```
