## Supplementary software v0.2.1 for "Virtual control arms for paediatric myopia trials: external validation of axial-elongation models": missing.pyi

```
import numpy as np
from numpy import typing as npt

class NAType:
    def __new__(cls, *args, **kwargs): ...

NA: NAType

def is_matching_na(
    left: object, right: object, nan_matches_none: bool = ...
) -> bool: ...
def isposinf_scalar(val: object) -> bool: ...
def isneginf_scalar(val: object) -> bool: ...
def checknull(val: object, inf_as_na: bool = ...) -> bool: ...
def isnaobj(arr: np.ndarray, inf_as_na: bool = ...) -> npt.NDArray[np.bool_]: ...
def is_numeric_na(values: np.ndarray) -> npt.NDArray[np.bool_]: ...
```
