## Supplementary software v0.2.1 for "Virtual control arms for paediatric myopia trials: external validation of axial-elongation models": ops.pyi

```
from typing import (
    Any,
    Callable,
    Iterable,
    Literal,
    TypeAlias,
    overload,
)

import numpy as np

from pandas._typing import npt

_BinOp: TypeAlias = Callable[[Any, Any], Any]
_BoolOp: TypeAlias = Callable[[Any, Any], bool]

def scalar_compare(
    values: np.ndarray,  # object[:]
    val: object,
    op: _BoolOp,  # {operator.eq, operator.ne, ...}
) -> npt.NDArray[np.bool_]: ...
def vec_compare(
    left: npt.NDArray[np.object_],
    right: npt.NDArray[np.object_],
    op: _BoolOp,  # {operator.eq, operator.ne, ...}
) -> npt.NDArray[np.bool_]: ...
def scalar_binop(
    values: np.ndarray,  # object[:]
    val: object,
    op: _BinOp,  # binary operator
) -> np.ndarray: ...
def vec_binop(
    left: np.ndarray,  # object[:]
    right: np.ndarray,  # object[:]
    op: _BinOp,  # binary operator
) -> np.ndarray: ...
@overload
def maybe_convert_bool(
    arr: npt.NDArray[np.object_],
    true_values: Iterable | None = None,
    false_values: Iterable | None = None,
    convert_to_masked_nullable: Literal[False] = ...,
) -> tuple[np.ndarray, None]: ...
@overload
def maybe_convert_bool(
    arr: npt.NDArray[np.object_],
    true_values: Iterable = ...,
    false_values: Iterable = ...,
    *,
    convert_to_masked_nullable: Literal[True],
) -> tuple[np.ndarray, np.ndarray]: ...
```
