## Supplementary software v0.2.1 for "Virtual control arms for paediatric myopia trials: external validation of axial-elongation models": ops_dispatch.pyi

```
import numpy as np

def maybe_dispatch_ufunc_to_dunder_op(
    self, ufunc: np.ufunc, method: str, *inputs, **kwargs
): ...
```
