## Supplementary software v0.2.1 for "Virtual control arms for paediatric myopia trials: external validation of axial-elongation models": parsers.pyi

```
from typing import (
    Hashable,
    Literal,
)

import numpy as np

from pandas._typing import (
    ArrayLike,
    Dtype,
    npt,
)

STR_NA_VALUES: set[str]
DEFAULT_BUFFER_HEURISTIC: int

def sanitize_objects(
    values: npt.NDArray[np.object_],
    na_values: set,
) -> int: ...

class TextReader:
    unnamed_cols: set[str]
    table_width: int  # int64_t
    leading_cols: int  # int64_t
    header: list[list[int]]  # non-negative integers
    def __init__(
        self,
        source,
        delimiter: bytes | str = ...,  # single-character only
        header=...,
        header_start: int = ...,  # int64_t
        header_end: int = ...,  # uint64_t
        index_col=...,
        names=...,
        tokenize_chunksize: int = ...,  # int64_t
        delim_whitespace: bool = ...,
        converters=...,
        skipinitialspace: bool = ...,
        escapechar: bytes | str | None = ...,  # single-character only
        doublequote: bool = ...,
        quotechar: str | bytes | None = ...,  # at most 1 character
        quoting: int = ...,
        lineterminator: bytes | str | None = ...,  # at most 1 character
        comment=...,
        decimal: bytes | str = ...,  # single-character only
        thousands: bytes | str | None = ...,  # single-character only
        dtype: Dtype | dict[Hashable, Dtype] = ...,
        usecols=...,
        error_bad_lines: bool = ...,
        warn_bad_lines: bool = ...,
        na_filter: bool = ...,
        na_values=...,
        na_fvalues=...,
        keep_default_na: bool = ...,
        true_values=...,
        false_values=...,
        allow_leading_cols: bool = ...,
        skiprows=...,
        skipfooter: int = ...,  # int64_t
        verbose: bool = ...,
        float_precision: Literal["round_trip", "legacy", "high"] | None = ...,
        skip_blank_lines: bool = ...,
        encoding_errors: bytes | str = ...,
    ) -> None: ...
    def set_noconvert(self, i: int) -> None: ...
    def remove_noconvert(self, i: int) -> None: ...
    def close(self) -> None: ...
    def read(self, rows: int | None = ...) -> dict[int, ArrayLike]: ...
    def read_low_memory(self, rows: int | None) -> list[dict[int, ArrayLike]]: ...

# _maybe_upcast, na_values are only exposed for testing
na_values: dict

def _maybe_upcast(
    arr, use_dtype_backend: bool = ..., dtype_backend: str = ...
) -> np.ndarray: ...
```
