## Supplementary software v0.2.1 for "Virtual control arms for paediatric myopia trials: external validation of axial-elongation models": properties.pyi

```
from typing import (
    Sequence,
    overload,
)

from pandas._typing import (
    AnyArrayLike,
    DataFrame,
    Index,
    Series,
)

# note: this is a lie to make type checkers happy (they special
# case property). cache_readonly uses attribute names similar to
# property (fget) but it does not provide fset and fdel.
cache_readonly = property

class AxisProperty:
    axis: int
    def __init__(self, axis: int = ..., doc: str = ...) -> None: ...
    @overload
    def __get__(self, obj: DataFrame | Series, type) -> Index: ...
    @overload
    def __get__(self, obj: None, type) -> AxisProperty: ...
    def __set__(
        self, obj: DataFrame | Series, value: AnyArrayLike | Sequence
    ) -> None: ...
```
