## Supplementary software v0.2.1 for "Virtual control arms for paediatric myopia trials: external validation of axial-elongation models": reshape.pyi

```
import numpy as np

from pandas._typing import npt

def unstack(
    values: np.ndarray,  # reshape_t[:, :]
    mask: np.ndarray,  # const uint8_t[:]
    stride: int,
    length: int,
    width: int,
    new_values: np.ndarray,  # reshape_t[:, :]
    new_mask: np.ndarray,  # uint8_t[:, :]
) -> None: ...
def explode(
    values: npt.NDArray[np.object_],
) -> tuple[npt.NDArray[np.object_], npt.NDArray[np.int64]]: ...
```
