## Supplementary software v0.2.1 for "Virtual control arms for paediatric myopia trials: external validation of axial-elongation models": sas.pyi

```
from pandas.io.sas.sas7bdat import SAS7BDATReader

class Parser:
    def __init__(self, parser: SAS7BDATReader) -> None: ...
    def read(self, nrows: int) -> None: ...

def get_subheader_index(signature: bytes) -> int: ...
```
