## Supplementary software v0.2.1 for "Virtual control arms for paediatric myopia trials: external validation of axial-elongation models": sparse.pyi

```
from typing import Sequence

import numpy as np

from pandas._typing import (
    Self,
    npt,
)

class SparseIndex:
    length: int
    npoints: int
    def __init__(self) -> None: ...
    @property
    def ngaps(self) -> int: ...
    @property
    def nbytes(self) -> int: ...
    @property
    def indices(self) -> npt.NDArray[np.int32]: ...
    def equals(self, other) -> bool: ...
    def lookup(self, index: int) -> np.int32: ...
    def lookup_array(self, indexer: npt.NDArray[np.int32]) -> npt.NDArray[np.int32]: ...
    def to_int_index(self) -> IntIndex: ...
    def to_block_index(self) -> BlockIndex: ...
    def intersect(self, y_: SparseIndex) -> Self: ...
    def make_union(self, y_: SparseIndex) -> Self: ...

class IntIndex(SparseIndex):
    indices: npt.NDArray[np.int32]
    def __init__(
        self, length: int, indices: Sequence[int], check_integrity: bool = ...
    ) -> None: ...

class BlockIndex(SparseIndex):
    nblocks: int
    blocs: np.ndarray
    blengths: np.ndarray
    def __init__(
        self, length: int, blocs: np.ndarray, blengths: np.ndarray
    ) -> None: ...

    # Override to have correct parameters
    def intersect(self, other: SparseIndex) -> Self: ...
    def make_union(self, y: SparseIndex) -> Self: ...

def make_mask_object_ndarray(
    arr: npt.NDArray[np.object_], fill_value
) -> npt.NDArray[np.bool_]: ...
def get_blocks(
    indices: npt.NDArray[np.int32],
) -> tuple[npt.NDArray[np.int32], npt.NDArray[np.int32]]: ...
```
