## Supplementary software v0.2.1 for "Virtual control arms for paediatric myopia trials: external validation of axial-elongation models": testing.pyi

```
def assert_dict_equal(a, b, compare_keys: bool = ...): ...
def assert_almost_equal(
    a,
    b,
    rtol: float = ...,
    atol: float = ...,
    check_dtype: bool = ...,
    obj=...,
    lobj=...,
    robj=...,
    index_values=...,
): ...
```
