## Supplementary software v0.2.1 for "Virtual control arms for paediatric myopia trials: external validation of axial-elongation models": tslib.pyi

```
from datetime import tzinfo

import numpy as np

from pandas._typing import npt

def format_array_from_datetime(
    values: npt.NDArray[np.int64],
    tz: tzinfo | None = ...,
    format: str | None = ...,
    na_rep: str | float = ...,
    reso: int = ...,  # NPY_DATETIMEUNIT
) -> npt.NDArray[np.object_]: ...
def array_with_unit_to_datetime(
    values: npt.NDArray[np.object_],
    unit: str,
    errors: str = ...,
) -> tuple[np.ndarray, tzinfo | None]: ...
def first_non_null(values: np.ndarray) -> int: ...
def array_to_datetime(
    values: npt.NDArray[np.object_],
    errors: str = ...,
    dayfirst: bool = ...,
    yearfirst: bool = ...,
    utc: bool = ...,
    creso: int = ...,
) -> tuple[np.ndarray, tzinfo | None]: ...

# returned ndarray may be object dtype or datetime64[ns]

def array_to_datetime_with_tz(
    values: npt.NDArray[np.object_],
    tz: tzinfo,
    dayfirst: bool,
    yearfirst: bool,
    creso: int,
) -> npt.NDArray[np.int64]: ...
```
