## Supplementary software v0.2.1 for "Virtual control arms for paediatric myopia trials: external validation of axial-elongation models": __init__.py

```
__all__ = [
    "dtypes",
    "localize_pydatetime",
    "NaT",
    "NaTType",
    "iNaT",
    "nat_strings",
    "OutOfBoundsDatetime",
    "OutOfBoundsTimedelta",
    "IncompatibleFrequency",
    "Period",
    "Resolution",
    "Timedelta",
    "normalize_i8_timestamps",
    "is_date_array_normalized",
    "dt64arr_to_periodarr",
    "delta_to_nanoseconds",
    "ints_to_pydatetime",
    "ints_to_pytimedelta",
    "get_resolution",
    "Timestamp",
    "tz_convert_from_utc_single",
    "tz_convert_from_utc",
    "to_offset",
    "Tick",
    "BaseOffset",
    "tz_compare",
    "is_unitless",
    "astype_overflowsafe",
    "get_unit_from_dtype",
    "periods_per_day",
    "periods_per_second",
    "guess_datetime_format",
    "add_overflowsafe",
    "get_supported_dtype",
    "is_supported_dtype",
]

from pandas._libs.tslibs import dtypes  # pylint: disable=import-self
from pandas._libs.tslibs.conversion import localize_pydatetime
from pandas._libs.tslibs.dtypes import (
    Resolution,
    periods_per_day,
    periods_per_second,
)
from pandas._libs.tslibs.nattype import (
    NaT,
    NaTType,
    iNaT,
    nat_strings,
)
from pandas._libs.tslibs.np_datetime import (
    OutOfBoundsDatetime,
    OutOfBoundsTimedelta,
    add_overflowsafe,
    astype_overflowsafe,
    get_supported_dtype,
    is_supported_dtype,
    is_unitless,
    py_get_unit_from_dtype as get_unit_from_dtype,
)
from pandas._libs.tslibs.offsets import (
    BaseOffset,
    Tick,
    to_offset,
)
from pandas._libs.tslibs.parsing import guess_datetime_format
from pandas._libs.tslibs.period import (
    IncompatibleFrequency,
    Period,
)
from pandas._libs.tslibs.timedeltas import (
    Timedelta,
    delta_to_nanoseconds,
    ints_to_pytimedelta,
)
from pandas._libs.tslibs.timestamps import Timestamp
from pandas._libs.tslibs.timezones import tz_compare
from pandas._libs.tslibs.tzconversion import tz_convert_from_utc_single
from pandas._libs.tslibs.vectorized import (
    dt64arr_to_periodarr,
    get_resolution,
    ints_to_pydatetime,
    is_date_array_normalized,
    normalize_i8_timestamps,
    tz_convert_from_utc,
)
```
