## Supplementary software v0.2.1 for "Virtual control arms for paediatric myopia trials: external validation of axial-elongation models": ccalendar.pyi

```
DAYS: list[str]
MONTH_ALIASES: dict[int, str]
MONTH_NUMBERS: dict[str, int]
MONTHS: list[str]
int_to_weekday: dict[int, str]

def get_firstbday(year: int, month: int) -> int: ...
def get_lastbday(year: int, month: int) -> int: ...
def get_day_of_year(year: int, month: int, day: int) -> int: ...
def get_iso_calendar(year: int, month: int, day: int) -> tuple[int, int, int]: ...
def get_week_of_year(year: int, month: int, day: int) -> int: ...
def get_days_in_month(year: int, month: int) -> int: ...
```
