## Supplementary software v0.2.1 for "Virtual control arms for paediatric myopia trials: external validation of axial-elongation models": conversion.pyi

```
from datetime import (
    datetime,
    tzinfo,
)

import numpy as np

DT64NS_DTYPE: np.dtype
TD64NS_DTYPE: np.dtype

def localize_pydatetime(dt: datetime, tz: tzinfo | None) -> datetime: ...
def cast_from_unit_vectorized(
    values: np.ndarray, unit: str, out_unit: str = ...
) -> np.ndarray: ...
```
