## Supplementary software v0.2.1 for "Virtual control arms for paediatric myopia trials: external validation of axial-elongation models": dtypes.pyi

```
from enum import Enum

OFFSET_TO_PERIOD_FREQSTR: dict[str, str]

def periods_per_day(reso: int = ...) -> int: ...
def periods_per_second(reso: int) -> int: ...
def abbrev_to_npy_unit(abbrev: str | None) -> int: ...
def freq_to_period_freqstr(freq_n: int, freq_name: str) -> str: ...

class PeriodDtypeBase:
    _dtype_code: int  # PeriodDtypeCode
    _n: int

    # actually __cinit__
    def __new__(cls, code: int, n: int): ...
    @property
    def _freq_group_code(self) -> int: ...
    @property
    def _resolution_obj(self) -> Resolution: ...
    def _get_to_timestamp_base(self) -> int: ...
    @property
    def _freqstr(self) -> str: ...
    def __hash__(self) -> int: ...
    def _is_tick_like(self) -> bool: ...
    @property
    def _creso(self) -> int: ...
    @property
    def _td64_unit(self) -> str: ...

class FreqGroup(Enum):
    FR_ANN: int
    FR_QTR: int
    FR_MTH: int
    FR_WK: int
    FR_BUS: int
    FR_DAY: int
    FR_HR: int
    FR_MIN: int
    FR_SEC: int
    FR_MS: int
    FR_US: int
    FR_NS: int
    FR_UND: int
    @staticmethod
    def from_period_dtype_code(code: int) -> FreqGroup: ...

class Resolution(Enum):
    RESO_NS: int
    RESO_US: int
    RESO_MS: int
    RESO_SEC: int
    RESO_MIN: int
    RESO_HR: int
    RESO_DAY: int
    RESO_MTH: int
    RESO_QTR: int
    RESO_YR: int
    def __lt__(self, other: Resolution) -> bool: ...
    def __ge__(self, other: Resolution) -> bool: ...
    @property
    def attrname(self) -> str: ...
    @classmethod
    def from_attrname(cls, attrname: str) -> Resolution: ...
    @classmethod
    def get_reso_from_freqstr(cls, freq: str) -> Resolution: ...
    @property
    def attr_abbrev(self) -> str: ...

class NpyDatetimeUnit(Enum):
    NPY_FR_Y: int
    NPY_FR_M: int
    NPY_FR_W: int
    NPY_FR_D: int
    NPY_FR_h: int
    NPY_FR_m: int
    NPY_FR_s: int
    NPY_FR_ms: int
    NPY_FR_us: int
    NPY_FR_ns: int
    NPY_FR_ps: int
    NPY_FR_fs: int
    NPY_FR_as: int
    NPY_FR_GENERIC: int
```
