## Supplementary software v0.2.1 for "Virtual control arms for paediatric myopia trials: external validation of axial-elongation models": fields.pyi

```
import numpy as np

from pandas._typing import npt

def build_field_sarray(
    dtindex: npt.NDArray[np.int64],  # const int64_t[:]
    reso: int,  # NPY_DATETIMEUNIT
) -> np.ndarray: ...
def month_position_check(fields, weekdays) -> str | None: ...
def get_date_name_field(
    dtindex: npt.NDArray[np.int64],  # const int64_t[:]
    field: str,
    locale: str | None = ...,
    reso: int = ...,  # NPY_DATETIMEUNIT
) -> npt.NDArray[np.object_]: ...
def get_start_end_field(
    dtindex: npt.NDArray[np.int64],
    field: str,
    freqstr: str | None = ...,
    month_kw: int = ...,
    reso: int = ...,  # NPY_DATETIMEUNIT
) -> npt.NDArray[np.bool_]: ...
def get_date_field(
    dtindex: npt.NDArray[np.int64],  # const int64_t[:]
    field: str,
    reso: int = ...,  # NPY_DATETIMEUNIT
) -> npt.NDArray[np.int32]: ...
def get_timedelta_field(
    tdindex: npt.NDArray[np.int64],  # const int64_t[:]
    field: str,
    reso: int = ...,  # NPY_DATETIMEUNIT
) -> npt.NDArray[np.int32]: ...
def get_timedelta_days(
    tdindex: npt.NDArray[np.int64],  # const int64_t[:]
    reso: int = ...,  # NPY_DATETIMEUNIT
) -> npt.NDArray[np.int64]: ...
def isleapyear_arr(
    years: np.ndarray,
) -> npt.NDArray[np.bool_]: ...
def build_isocalendar_sarray(
    dtindex: npt.NDArray[np.int64],  # const int64_t[:]
    reso: int,  # NPY_DATETIMEUNIT
) -> np.ndarray: ...
def _get_locale_names(name_type: str, locale: str | None = ...): ...

class RoundTo:
    @property
    def MINUS_INFTY(self) -> int: ...
    @property
    def PLUS_INFTY(self) -> int: ...
    @property
    def NEAREST_HALF_EVEN(self) -> int: ...
    @property
    def NEAREST_HALF_PLUS_INFTY(self) -> int: ...
    @property
    def NEAREST_HALF_MINUS_INFTY(self) -> int: ...

def round_nsint64(
    values: npt.NDArray[np.int64],
    mode: RoundTo,
    nanos: int,
) -> npt.NDArray[np.int64]: ...
```
