## Supplementary software v0.2.1 for "Virtual control arms for paediatric myopia trials: external validation of axial-elongation models": nattype.pyi

```
from datetime import (
    datetime,
    timedelta,
    tzinfo as _tzinfo,
)
import typing

import numpy as np

from pandas._libs.tslibs.period import Period
from pandas._typing import Self

NaT: NaTType
iNaT: int
nat_strings: set[str]

_NaTComparisonTypes: typing.TypeAlias = (
    datetime | timedelta | Period | np.datetime64 | np.timedelta64
)

class _NatComparison:
    def __call__(self, other: _NaTComparisonTypes) -> bool: ...

class NaTType:
    _value: np.int64
    @property
    def value(self) -> int: ...
    @property
    def asm8(self) -> np.datetime64: ...
    def to_datetime64(self) -> np.datetime64: ...
    def to_numpy(
        self, dtype: np.dtype | str | None = ..., copy: bool = ...
    ) -> np.datetime64 | np.timedelta64: ...
    @property
    def is_leap_year(self) -> bool: ...
    @property
    def is_month_start(self) -> bool: ...
    @property
    def is_quarter_start(self) -> bool: ...
    @property
    def is_year_start(self) -> bool: ...
    @property
    def is_month_end(self) -> bool: ...
    @property
    def is_quarter_end(self) -> bool: ...
    @property
    def is_year_end(self) -> bool: ...
    @property
    def day_of_year(self) -> float: ...
    @property
    def dayofyear(self) -> float: ...
    @property
    def days_in_month(self) -> float: ...
    @property
    def daysinmonth(self) -> float: ...
    @property
    def day_of_week(self) -> float: ...
    @property
    def dayofweek(self) -> float: ...
    @property
    def week(self) -> float: ...
    @property
    def weekofyear(self) -> float: ...
    def day_name(self) -> float: ...
    def month_name(self) -> float: ...
    def weekday(self) -> float: ...
    def isoweekday(self) -> float: ...
    def total_seconds(self) -> float: ...
    def today(self, *args, **kwargs) -> NaTType: ...
    def now(self, *args, **kwargs) -> NaTType: ...
    def to_pydatetime(self) -> NaTType: ...
    def date(self) -> NaTType: ...
    def round(self) -> NaTType: ...
    def floor(self) -> NaTType: ...
    def ceil(self) -> NaTType: ...
    @property
    def tzinfo(self) -> None: ...
    @property
    def tz(self) -> None: ...
    def tz_convert(self, tz: _tzinfo | str | None) -> NaTType: ...
    def tz_localize(
        self,
        tz: _tzinfo | str | None,
        ambiguous: str = ...,
        nonexistent: str = ...,
    ) -> NaTType: ...
    def replace(
        self,
        year: int | None = ...,
        month: int | None = ...,
        day: int | None = ...,
        hour: int | None = ...,
        minute: int | None = ...,
        second: int | None = ...,
        microsecond: int | None = ...,
        nanosecond: int | None = ...,
        tzinfo: _tzinfo | None = ...,
        fold: int | None = ...,
    ) -> NaTType: ...
    @property
    def year(self) -> float: ...
    @property
    def quarter(self) -> float: ...
    @property
    def month(self) -> float: ...
    @property
    def day(self) -> float: ...
    @property
    def hour(self) -> float: ...
    @property
    def minute(self) -> float: ...
    @property
    def second(self) -> float: ...
    @property
    def millisecond(self) -> float: ...
    @property
    def microsecond(self) -> float: ...
    @property
    def nanosecond(self) -> float: ...
    # inject Timedelta properties
    @property
    def days(self) -> float: ...
    @property
    def microseconds(self) -> float: ...
    @property
    def nanoseconds(self) -> float: ...
    # inject Period properties
    @property
    def qyear(self) -> float: ...
    def __eq__(self, other: object) -> bool: ...
    def __ne__(self, other: object) -> bool: ...
    __lt__: _NatComparison
    __le__: _NatComparison
    __gt__: _NatComparison
    __ge__: _NatComparison
    def __sub__(self, other: Self | timedelta | datetime) -> Self: ...
    def __rsub__(self, other: Self | timedelta | datetime) -> Self: ...
    def __add__(self, other: Self | timedelta | datetime) -> Self: ...
    def __radd__(self, other: Self | timedelta | datetime) -> Self: ...
    def __hash__(self) -> int: ...
    def as_unit(self, unit: str, round_ok: bool = ...) -> NaTType: ...
```
