## Supplementary software v0.2.1 for "Virtual control arms for paediatric myopia trials: external validation of axial-elongation models": np_datetime.pyi

```
import numpy as np

from pandas._typing import npt

class OutOfBoundsDatetime(ValueError): ...
class OutOfBoundsTimedelta(ValueError): ...

# only exposed for testing
def py_get_unit_from_dtype(dtype: np.dtype): ...
def py_td64_to_tdstruct(td64: int, unit: int) -> dict: ...
def astype_overflowsafe(
    values: np.ndarray,
    dtype: np.dtype,
    copy: bool = ...,
    round_ok: bool = ...,
    is_coerce: bool = ...,
) -> np.ndarray: ...
def is_unitless(dtype: np.dtype) -> bool: ...
def compare_mismatched_resolutions(
    left: np.ndarray, right: np.ndarray, op
) -> npt.NDArray[np.bool_]: ...
def add_overflowsafe(
    left: npt.NDArray[np.int64],
    right: npt.NDArray[np.int64],
) -> npt.NDArray[np.int64]: ...
def get_supported_dtype(dtype: np.dtype) -> np.dtype: ...
def is_supported_dtype(dtype: np.dtype) -> bool: ...
```
