## Supplementary software v0.2.1 for "Virtual control arms for paediatric myopia trials: external validation of axial-elongation models": offsets.pyi

```
from datetime import (
    datetime,
    time,
    timedelta,
)
from typing import (
    Any,
    Collection,
    Literal,
    TypeVar,
    overload,
)

import numpy as np

from pandas._libs.tslibs.nattype import NaTType
from pandas._typing import (
    OffsetCalendar,
    Self,
    npt,
)

from .timedeltas import Timedelta

_BaseOffsetT = TypeVar("_BaseOffsetT", bound=BaseOffset)
_DatetimeT = TypeVar("_DatetimeT", bound=datetime)
_TimedeltaT = TypeVar("_TimedeltaT", bound=timedelta)

_relativedelta_kwds: set[str]
prefix_mapping: dict[str, type]

class ApplyTypeError(TypeError): ...

class BaseOffset:
    n: int
    normalize: bool
    def __init__(self, n: int = ..., normalize: bool = ...) -> None: ...
    def __eq__(self, other) -> bool: ...
    def __ne__(self, other) -> bool: ...
    def __hash__(self) -> int: ...
    @property
    def kwds(self) -> dict: ...
    @property
    def base(self) -> BaseOffset: ...
    @overload
    def __add__(self, other: npt.NDArray[np.object_]) -> npt.NDArray[np.object_]: ...
    @overload
    def __add__(self, other: BaseOffset) -> Self: ...
    @overload
    def __add__(self, other: _DatetimeT) -> _DatetimeT: ...
    @overload
    def __add__(self, other: _TimedeltaT) -> _TimedeltaT: ...
    @overload
    def __radd__(self, other: npt.NDArray[np.object_]) -> npt.NDArray[np.object_]: ...
    @overload
    def __radd__(self, other: BaseOffset) -> Self: ...
    @overload
    def __radd__(self, other: _DatetimeT) -> _DatetimeT: ...
    @overload
    def __radd__(self, other: _TimedeltaT) -> _TimedeltaT: ...
    @overload
    def __radd__(self, other: NaTType) -> NaTType: ...
    def __sub__(self, other: BaseOffset) -> Self: ...
    @overload
    def __rsub__(self, other: npt.NDArray[np.object_]) -> npt.NDArray[np.object_]: ...
    @overload
    def __rsub__(self, other: BaseOffset): ...
    @overload
    def __rsub__(self, other: _DatetimeT) -> _DatetimeT: ...
    @overload
    def __rsub__(self, other: _TimedeltaT) -> _TimedeltaT: ...
    @overload
    def __mul__(self, other: np.ndarray) -> np.ndarray: ...
    @overload
    def __mul__(self, other: int): ...
    @overload
    def __rmul__(self, other: np.ndarray) -> np.ndarray: ...
    @overload
    def __rmul__(self, other: int) -> Self: ...
    def __neg__(self) -> Self: ...
    def copy(self) -> Self: ...
    @property
    def name(self) -> str: ...
    @property
    def rule_code(self) -> str: ...
    @property
    def freqstr(self) -> str: ...
    def _apply(self, other): ...
    def _apply_array(self, dtarr: np.ndarray) -> np.ndarray: ...
    def rollback(self, dt: datetime) -> datetime: ...
    def rollforward(self, dt: datetime) -> datetime: ...
    def is_on_offset(self, dt: datetime) -> bool: ...
    def __setstate__(self, state) -> None: ...
    def __getstate__(self): ...
    @property
    def nanos(self) -> int: ...
    def is_anchored(self) -> bool: ...

def _get_offset(name: str) -> BaseOffset: ...

class SingleConstructorOffset(BaseOffset):
    @classmethod
    def _from_name(cls, suffix: None = ...): ...
    def __reduce__(self): ...

@overload
def to_offset(freq: None, is_period: bool = ...) -> None: ...
@overload
def to_offset(freq: _BaseOffsetT, is_period: bool = ...) -> _BaseOffsetT: ...
@overload
def to_offset(freq: timedelta | str, is_period: bool = ...) -> BaseOffset: ...

class Tick(SingleConstructorOffset):
    _creso: int
    _prefix: str
    def __init__(self, n: int = ..., normalize: bool = ...) -> None: ...
    @property
    def delta(self) -> Timedelta: ...
    @property
    def nanos(self) -> int: ...

def delta_to_tick(delta: timedelta) -> Tick: ...

class Day(Tick): ...
class Hour(Tick): ...
class Minute(Tick): ...
class Second(Tick): ...
class Milli(Tick): ...
class Micro(Tick): ...
class Nano(Tick): ...

class RelativeDeltaOffset(BaseOffset):
    def __init__(self, n: int = ..., normalize: bool = ..., **kwds: Any) -> None: ...

class BusinessMixin(SingleConstructorOffset):
    def __init__(
        self, n: int = ..., normalize: bool = ..., offset: timedelta = ...
    ) -> None: ...

class BusinessDay(BusinessMixin): ...

class BusinessHour(BusinessMixin):
    def __init__(
        self,
        n: int = ...,
        normalize: bool = ...,
        start: str | time | Collection[str | time] = ...,
        end: str | time | Collection[str | time] = ...,
        offset: timedelta = ...,
    ) -> None: ...

class WeekOfMonthMixin(SingleConstructorOffset):
    def __init__(
        self, n: int = ..., normalize: bool = ..., weekday: int = ...
    ) -> None: ...

class YearOffset(SingleConstructorOffset):
    def __init__(
        self, n: int = ..., normalize: bool = ..., month: int | None = ...
    ) -> None: ...

class BYearEnd(YearOffset): ...
class BYearBegin(YearOffset): ...
class YearEnd(YearOffset): ...
class YearBegin(YearOffset): ...

class QuarterOffset(SingleConstructorOffset):
    def __init__(
        self, n: int = ..., normalize: bool = ..., startingMonth: int | None = ...
    ) -> None: ...

class BQuarterEnd(QuarterOffset): ...
class BQuarterBegin(QuarterOffset): ...
class QuarterEnd(QuarterOffset): ...
class QuarterBegin(QuarterOffset): ...
class MonthOffset(SingleConstructorOffset): ...
class MonthEnd(MonthOffset): ...
class MonthBegin(MonthOffset): ...
class BusinessMonthEnd(MonthOffset): ...
class BusinessMonthBegin(MonthOffset): ...

class SemiMonthOffset(SingleConstructorOffset):
    def __init__(
        self, n: int = ..., normalize: bool = ..., day_of_month: int | None = ...
    ) -> None: ...

class SemiMonthEnd(SemiMonthOffset): ...
class SemiMonthBegin(SemiMonthOffset): ...

class Week(SingleConstructorOffset):
    def __init__(
        self, n: int = ..., normalize: bool = ..., weekday: int | None = ...
    ) -> None: ...

class WeekOfMonth(WeekOfMonthMixin):
    def __init__(
        self, n: int = ..., normalize: bool = ..., week: int = ..., weekday: int = ...
    ) -> None: ...

class LastWeekOfMonth(WeekOfMonthMixin): ...

class FY5253Mixin(SingleConstructorOffset):
    def __init__(
        self,
        n: int = ...,
        normalize: bool = ...,
        weekday: int = ...,
        startingMonth: int = ...,
        variation: Literal["nearest", "last"] = ...,
    ) -> None: ...

class FY5253(FY5253Mixin): ...

class FY5253Quarter(FY5253Mixin):
    def __init__(
        self,
        n: int = ...,
        normalize: bool = ...,
        weekday: int = ...,
        startingMonth: int = ...,
        qtr_with_extra_week: int = ...,
        variation: Literal["nearest", "last"] = ...,
    ) -> None: ...

class Easter(SingleConstructorOffset): ...

class _CustomBusinessMonth(BusinessMixin):
    def __init__(
        self,
        n: int = ...,
        normalize: bool = ...,
        weekmask: str = ...,
        holidays: list | None = ...,
        calendar: OffsetCalendar | None = ...,
        offset: timedelta = ...,
    ) -> None: ...

class CustomBusinessDay(BusinessDay):
    def __init__(
        self,
        n: int = ...,
        normalize: bool = ...,
        weekmask: str = ...,
        holidays: list | None = ...,
        calendar: OffsetCalendar | None = ...,
        offset: timedelta = ...,
    ) -> None: ...

class CustomBusinessHour(BusinessHour):
    def __init__(
        self,
        n: int = ...,
        normalize: bool = ...,
        weekmask: str = ...,
        holidays: list | None = ...,
        calendar: OffsetCalendar | None = ...,
        start: str | time | Collection[str | time] = ...,
        end: str | time | Collection[str | time] = ...,
        offset: timedelta = ...,
    ) -> None: ...

class CustomBusinessMonthEnd(_CustomBusinessMonth): ...
class CustomBusinessMonthBegin(_CustomBusinessMonth): ...
class OffsetMeta(type): ...
class DateOffset(RelativeDeltaOffset, metaclass=OffsetMeta): ...

BDay = BusinessDay
BMonthEnd = BusinessMonthEnd
BMonthBegin = BusinessMonthBegin
CBMonthEnd = CustomBusinessMonthEnd
CBMonthBegin = CustomBusinessMonthBegin
CDay = CustomBusinessDay

def roll_qtrday(
    other: datetime, n: int, month: int, day_opt: str, modby: int
) -> int: ...

INVALID_FREQ_ERR_MSG: Literal["Invalid frequency: {0}"]

def shift_months(
    dtindex: npt.NDArray[np.int64],
    months: int,
    day_opt: str | None = ...,
    reso: int = ...,
) -> npt.NDArray[np.int64]: ...

_offset_map: dict[str, BaseOffset]
```
