## Supplementary software v0.2.1 for "Virtual control arms for paediatric myopia trials: external validation of axial-elongation models": parsing.pyi

```
from datetime import datetime

import numpy as np

from pandas._typing import npt

class DateParseError(ValueError): ...

def py_parse_datetime_string(
    date_string: str,
    dayfirst: bool = ...,
    yearfirst: bool = ...,
) -> datetime: ...
def parse_datetime_string_with_reso(
    date_string: str,
    freq: str | None = ...,
    dayfirst: bool | None = ...,
    yearfirst: bool | None = ...,
) -> tuple[datetime, str]: ...
def _does_string_look_like_datetime(py_string: str) -> bool: ...
def quarter_to_myear(year: int, quarter: int, freq: str) -> tuple[int, int]: ...
def try_parse_dates(
    values: npt.NDArray[np.object_],  # object[:]
    parser,
) -> npt.NDArray[np.object_]: ...
def guess_datetime_format(
    dt_str: str,
    dayfirst: bool | None = ...,
) -> str | None: ...
def concat_date_cols(
    date_cols: tuple,
) -> npt.NDArray[np.object_]: ...
def get_rule_month(source: str) -> str: ...
```
