## Supplementary software v0.2.1 for "Virtual control arms for paediatric myopia trials: external validation of axial-elongation models": period.pyi

```
from datetime import timedelta
from typing import Literal

import numpy as np

from pandas._libs.tslibs.dtypes import PeriodDtypeBase
from pandas._libs.tslibs.nattype import NaTType
from pandas._libs.tslibs.offsets import BaseOffset
from pandas._libs.tslibs.timestamps import Timestamp
from pandas._typing import (
    Frequency,
    npt,
)

INVALID_FREQ_ERR_MSG: str
DIFFERENT_FREQ: str

class IncompatibleFrequency(ValueError): ...

def periodarr_to_dt64arr(
    periodarr: npt.NDArray[np.int64],  # const int64_t[:]
    freq: int,
) -> npt.NDArray[np.int64]: ...
def period_asfreq_arr(
    arr: npt.NDArray[np.int64],
    freq1: int,
    freq2: int,
    end: bool,
) -> npt.NDArray[np.int64]: ...
def get_period_field_arr(
    field: str,
    arr: npt.NDArray[np.int64],  # const int64_t[:]
    freq: int,
) -> npt.NDArray[np.int64]: ...
def from_ordinals(
    values: npt.NDArray[np.int64],  # const int64_t[:]
    freq: timedelta | BaseOffset | str,
) -> npt.NDArray[np.int64]: ...
def extract_ordinals(
    values: npt.NDArray[np.object_],
    freq: Frequency | int,
) -> npt.NDArray[np.int64]: ...
def extract_freq(
    values: npt.NDArray[np.object_],
) -> BaseOffset: ...
def period_array_strftime(
    values: npt.NDArray[np.int64],
    dtype_code: int,
    na_rep,
    date_format: str | None,
) -> npt.NDArray[np.object_]: ...

# exposed for tests
def period_asfreq(ordinal: int, freq1: int, freq2: int, end: bool) -> int: ...
def period_ordinal(
    y: int, m: int, d: int, h: int, min: int, s: int, us: int, ps: int, freq: int
) -> int: ...
def freq_to_dtype_code(freq: BaseOffset) -> int: ...
def validate_end_alias(how: str) -> Literal["E", "S"]: ...

class PeriodMixin:
    @property
    def end_time(self) -> Timestamp: ...
    @property
    def start_time(self) -> Timestamp: ...
    def _require_matching_freq(self, other: BaseOffset, base: bool = ...) -> None: ...

class Period(PeriodMixin):
    ordinal: int  # int64_t
    freq: BaseOffset
    _dtype: PeriodDtypeBase

    # error: "__new__" must return a class instance (got "Union[Period, NaTType]")
    def __new__(  # type: ignore[misc]
        cls,
        value=...,
        freq: int | str | BaseOffset | None = ...,
        ordinal: int | None = ...,
        year: int | None = ...,
        month: int | None = ...,
        quarter: int | None = ...,
        day: int | None = ...,
        hour: int | None = ...,
        minute: int | None = ...,
        second: int | None = ...,
    ) -> Period | NaTType: ...
    @classmethod
    def _maybe_convert_freq(cls, freq) -> BaseOffset: ...
    @classmethod
    def _from_ordinal(cls, ordinal: int, freq: BaseOffset) -> Period: ...
    @classmethod
    def now(cls, freq: Frequency) -> Period: ...
    def strftime(self, fmt: str | None) -> str: ...
    def to_timestamp(
        self,
        freq: str | BaseOffset | None = ...,
        how: str = ...,
    ) -> Timestamp: ...
    def asfreq(self, freq: str | BaseOffset, how: str = ...) -> Period: ...
    @property
    def freqstr(self) -> str: ...
    @property
    def is_leap_year(self) -> bool: ...
    @property
    def daysinmonth(self) -> int: ...
    @property
    def days_in_month(self) -> int: ...
    @property
    def qyear(self) -> int: ...
    @property
    def quarter(self) -> int: ...
    @property
    def day_of_year(self) -> int: ...
    @property
    def weekday(self) -> int: ...
    @property
    def day_of_week(self) -> int: ...
    @property
    def week(self) -> int: ...
    @property
    def weekofyear(self) -> int: ...
    @property
    def second(self) -> int: ...
    @property
    def minute(self) -> int: ...
    @property
    def hour(self) -> int: ...
    @property
    def day(self) -> int: ...
    @property
    def month(self) -> int: ...
    @property
    def year(self) -> int: ...
    def __sub__(self, other) -> Period | BaseOffset: ...
    def __add__(self, other) -> Period: ...
```
