## Supplementary software v0.2.1 for "Virtual control arms for paediatric myopia trials: external validation of axial-elongation models": strptime.pyi

```
import numpy as np

from pandas._typing import npt

def array_strptime(
    values: npt.NDArray[np.object_],
    fmt: str | None,
    exact: bool = ...,
    errors: str = ...,
    utc: bool = ...,
    creso: int = ...,  # NPY_DATETIMEUNIT
) -> tuple[np.ndarray, np.ndarray]: ...

# first ndarray is M8[ns], second is object ndarray of tzinfo | None
```
