## Supplementary software v0.2.1 for "Virtual control arms for paediatric myopia trials: external validation of axial-elongation models": timedeltas.pyi

```
from datetime import timedelta
from typing import (
    ClassVar,
    Literal,
    TypeAlias,
    TypeVar,
    overload,
)

import numpy as np

from pandas._libs.tslibs import (
    NaTType,
    Tick,
)
from pandas._typing import (
    Frequency,
    Self,
    npt,
)

# This should be kept consistent with the keys in the dict timedelta_abbrevs
# in pandas/_libs/tslibs/timedeltas.pyx
UnitChoices: TypeAlias = Literal[
    "Y",
    "y",
    "M",
    "W",
    "w",
    "D",
    "d",
    "days",
    "day",
    "hours",
    "hour",
    "hr",
    "h",
    "m",
    "minute",
    "min",
    "minutes",
    "T",
    "t",
    "s",
    "seconds",
    "sec",
    "second",
    "ms",
    "milliseconds",
    "millisecond",
    "milli",
    "millis",
    "L",
    "l",
    "us",
    "microseconds",
    "microsecond",
    "µs",
    "micro",
    "micros",
    "u",
    "ns",
    "nanoseconds",
    "nano",
    "nanos",
    "nanosecond",
    "n",
]
_S = TypeVar("_S", bound=timedelta)

def get_unit_for_round(freq, creso: int) -> int: ...
def disallow_ambiguous_unit(unit: str | None) -> None: ...
def ints_to_pytimedelta(
    m8values: npt.NDArray[np.timedelta64],
    box: bool = ...,
) -> npt.NDArray[np.object_]: ...
def array_to_timedelta64(
    values: npt.NDArray[np.object_],
    unit: str | None = ...,
    errors: str = ...,
) -> np.ndarray: ...  # np.ndarray[m8ns]
def parse_timedelta_unit(unit: str | None) -> UnitChoices: ...
def delta_to_nanoseconds(
    delta: np.timedelta64 | timedelta | Tick,
    reso: int = ...,  # NPY_DATETIMEUNIT
    round_ok: bool = ...,
) -> int: ...
def floordiv_object_array(
    left: np.ndarray, right: npt.NDArray[np.object_]
) -> np.ndarray: ...
def truediv_object_array(
    left: np.ndarray, right: npt.NDArray[np.object_]
) -> np.ndarray: ...

class Timedelta(timedelta):
    _creso: int
    min: ClassVar[Timedelta]
    max: ClassVar[Timedelta]
    resolution: ClassVar[Timedelta]
    value: int  # np.int64
    _value: int  # np.int64
    # error: "__new__" must return a class instance (got "Union[Timestamp, NaTType]")
    def __new__(  # type: ignore[misc]
        cls: type[_S],
        value=...,
        unit: str | None = ...,
        **kwargs: float | np.integer | np.floating,
    ) -> _S | NaTType: ...
    @classmethod
    def _from_value_and_reso(cls, value: np.int64, reso: int) -> Timedelta: ...
    @property
    def days(self) -> int: ...
    @property
    def seconds(self) -> int: ...
    @property
    def microseconds(self) -> int: ...
    def total_seconds(self) -> float: ...
    def to_pytimedelta(self) -> timedelta: ...
    def to_timedelta64(self) -> np.timedelta64: ...
    @property
    def asm8(self) -> np.timedelta64: ...
    # TODO: round/floor/ceil could return NaT?
    def round(self, freq: Frequency) -> Self: ...
    def floor(self, freq: Frequency) -> Self: ...
    def ceil(self, freq: Frequency) -> Self: ...
    @property
    def resolution_string(self) -> str: ...
    def __add__(self, other: timedelta) -> Timedelta: ...
    def __radd__(self, other: timedelta) -> Timedelta: ...
    def __sub__(self, other: timedelta) -> Timedelta: ...
    def __rsub__(self, other: timedelta) -> Timedelta: ...
    def __neg__(self) -> Timedelta: ...
    def __pos__(self) -> Timedelta: ...
    def __abs__(self) -> Timedelta: ...
    def __mul__(self, other: float) -> Timedelta: ...
    def __rmul__(self, other: float) -> Timedelta: ...
    # error: Signature of "__floordiv__" incompatible with supertype "timedelta"
    @overload  # type: ignore[override]
    def __floordiv__(self, other: timedelta) -> int: ...
    @overload
    def __floordiv__(self, other: float) -> Timedelta: ...
    @overload
    def __floordiv__(
        self, other: npt.NDArray[np.timedelta64]
    ) -> npt.NDArray[np.intp]: ...
    @overload
    def __floordiv__(
        self, other: npt.NDArray[np.number]
    ) -> npt.NDArray[np.timedelta64] | Timedelta: ...
    @overload
    def __rfloordiv__(self, other: timedelta | str) -> int: ...
    @overload
    def __rfloordiv__(self, other: None | NaTType) -> NaTType: ...
    @overload
    def __rfloordiv__(self, other: np.ndarray) -> npt.NDArray[np.timedelta64]: ...
    @overload
    def __truediv__(self, other: timedelta) -> float: ...
    @overload
    def __truediv__(self, other: float) -> Timedelta: ...
    def __mod__(self, other: timedelta) -> Timedelta: ...
    def __divmod__(self, other: timedelta) -> tuple[int, Timedelta]: ...
    def __le__(self, other: timedelta) -> bool: ...
    def __lt__(self, other: timedelta) -> bool: ...
    def __ge__(self, other: timedelta) -> bool: ...
    def __gt__(self, other: timedelta) -> bool: ...
    def __hash__(self) -> int: ...
    def isoformat(self) -> str: ...
    def to_numpy(
        self, dtype: npt.DTypeLike = ..., copy: bool = False
    ) -> np.timedelta64: ...
    def view(self, dtype: npt.DTypeLike) -> object: ...
    @property
    def unit(self) -> str: ...
    def as_unit(self, unit: str, round_ok: bool = ...) -> Timedelta: ...
```
