## Supplementary software v0.2.1 for "Virtual control arms for paediatric myopia trials: external validation of axial-elongation models": timestamps.pyi

```
from datetime import (
    date as _date,
    datetime,
    time as _time,
    timedelta,
    tzinfo as _tzinfo,
)
from time import struct_time
from typing import (
    ClassVar,
    Literal,
    TypeAlias,
    overload,
)

import numpy as np

from pandas._libs.tslibs import (
    BaseOffset,
    NaTType,
    Period,
    Tick,
    Timedelta,
)
from pandas._typing import (
    Self,
    TimestampNonexistent,
)

_TimeZones: TypeAlias = str | _tzinfo | None | int

def integer_op_not_supported(obj: object) -> TypeError: ...

class Timestamp(datetime):
    _creso: int
    min: ClassVar[Timestamp]
    max: ClassVar[Timestamp]

    resolution: ClassVar[Timedelta]
    _value: int  # np.int64
    # error: "__new__" must return a class instance (got "Union[Timestamp, NaTType]")
    def __new__(  # type: ignore[misc]
        cls: type[Self],
        ts_input: np.integer | float | str | _date | datetime | np.datetime64 = ...,
        year: int | None = ...,
        month: int | None = ...,
        day: int | None = ...,
        hour: int | None = ...,
        minute: int | None = ...,
        second: int | None = ...,
        microsecond: int | None = ...,
        tzinfo: _tzinfo | None = ...,
        *,
        nanosecond: int | None = ...,
        tz: _TimeZones = ...,
        unit: str | int | None = ...,
        fold: int | None = ...,
    ) -> Self | NaTType: ...
    @classmethod
    def _from_value_and_reso(
        cls, value: int, reso: int, tz: _TimeZones
    ) -> Timestamp: ...
    @property
    def value(self) -> int: ...  # np.int64
    @property
    def year(self) -> int: ...
    @property
    def month(self) -> int: ...
    @property
    def day(self) -> int: ...
    @property
    def hour(self) -> int: ...
    @property
    def minute(self) -> int: ...
    @property
    def second(self) -> int: ...
    @property
    def microsecond(self) -> int: ...
    @property
    def nanosecond(self) -> int: ...
    @property
    def tzinfo(self) -> _tzinfo | None: ...
    @property
    def tz(self) -> _tzinfo | None: ...
    @property
    def fold(self) -> int: ...
    @classmethod
    def fromtimestamp(cls, ts: float, tz: _TimeZones = ...) -> Self: ...
    @classmethod
    def utcfromtimestamp(cls, ts: float) -> Self: ...
    @classmethod
    def today(cls, tz: _TimeZones = ...) -> Self: ...
    @classmethod
    def fromordinal(
        cls,
        ordinal: int,
        tz: _TimeZones = ...,
    ) -> Self: ...
    @classmethod
    def now(cls, tz: _TimeZones = ...) -> Self: ...
    @classmethod
    def utcnow(cls) -> Self: ...
    # error: Signature of "combine" incompatible with supertype "datetime"
    @classmethod
    def combine(  # type: ignore[override]
        cls, date: _date, time: _time
    ) -> datetime: ...
    @classmethod
    def fromisoformat(cls, date_string: str) -> Self: ...
    def strftime(self, format: str) -> str: ...
    def __format__(self, fmt: str) -> str: ...
    def toordinal(self) -> int: ...
    def timetuple(self) -> struct_time: ...
    def timestamp(self) -> float: ...
    def utctimetuple(self) -> struct_time: ...
    def date(self) -> _date: ...
    def time(self) -> _time: ...
    def timetz(self) -> _time: ...
    # LSP violation: nanosecond is not present in datetime.datetime.replace
    # and has positional args following it
    def replace(  # type: ignore[override]
        self,
        year: int | None = ...,
        month: int | None = ...,
        day: int | None = ...,
        hour: int | None = ...,
        minute: int | None = ...,
        second: int | None = ...,
        microsecond: int | None = ...,
        nanosecond: int | None = ...,
        tzinfo: _tzinfo | type[object] | None = ...,
        fold: int | None = ...,
    ) -> Self: ...
    # LSP violation: datetime.datetime.astimezone has a default value for tz
    def astimezone(self, tz: _TimeZones) -> Self: ...  # type: ignore[override]
    def ctime(self) -> str: ...
    def isoformat(self, sep: str = ..., timespec: str = ...) -> str: ...
    @classmethod
    def strptime(
        # Note: strptime is actually disabled and raises NotImplementedError
        cls,
        date_string: str,
        format: str,
    ) -> Self: ...
    def utcoffset(self) -> timedelta | None: ...
    def tzname(self) -> str | None: ...
    def dst(self) -> timedelta | None: ...
    def __le__(self, other: datetime) -> bool: ...  # type: ignore[override]
    def __lt__(self, other: datetime) -> bool: ...  # type: ignore[override]
    def __ge__(self, other: datetime) -> bool: ...  # type: ignore[override]
    def __gt__(self, other: datetime) -> bool: ...  # type: ignore[override]
    # error: Signature of "__add__" incompatible with supertype "date"/"datetime"
    @overload  # type: ignore[override]
    def __add__(self, other: np.ndarray) -> np.ndarray: ...
    @overload
    def __add__(self, other: timedelta | np.timedelta64 | Tick) -> Self: ...
    def __radd__(self, other: timedelta) -> Self: ...
    @overload  # type: ignore[override]
    def __sub__(self, other: datetime) -> Timedelta: ...
    @overload
    def __sub__(self, other: timedelta | np.timedelta64 | Tick) -> Self: ...
    def __hash__(self) -> int: ...
    def weekday(self) -> int: ...
    def isoweekday(self) -> int: ...
    # Return type "Tuple[int, int, int]" of "isocalendar" incompatible with return
    # type "_IsoCalendarDate" in supertype "date"
    def isocalendar(self) -> tuple[int, int, int]: ...  # type: ignore[override]
    @property
    def is_leap_year(self) -> bool: ...
    @property
    def is_month_start(self) -> bool: ...
    @property
    def is_quarter_start(self) -> bool: ...
    @property
    def is_year_start(self) -> bool: ...
    @property
    def is_month_end(self) -> bool: ...
    @property
    def is_quarter_end(self) -> bool: ...
    @property
    def is_year_end(self) -> bool: ...
    def to_pydatetime(self, warn: bool = ...) -> datetime: ...
    def to_datetime64(self) -> np.datetime64: ...
    def to_period(self, freq: BaseOffset | str | None = None) -> Period: ...
    def to_julian_date(self) -> np.float64: ...
    @property
    def asm8(self) -> np.datetime64: ...
    def tz_convert(self, tz: _TimeZones) -> Self: ...
    # TODO: could return NaT?
    def tz_localize(
        self,
        tz: _TimeZones,
        ambiguous: bool | Literal["raise", "NaT"] = ...,
        nonexistent: TimestampNonexistent = ...,
    ) -> Self: ...
    def normalize(self) -> Self: ...
    # TODO: round/floor/ceil could return NaT?
    def round(
        self,
        freq: str,
        ambiguous: bool | Literal["raise", "NaT"] = ...,
        nonexistent: TimestampNonexistent = ...,
    ) -> Self: ...
    def floor(
        self,
        freq: str,
        ambiguous: bool | Literal["raise", "NaT"] = ...,
        nonexistent: TimestampNonexistent = ...,
    ) -> Self: ...
    def ceil(
        self,
        freq: str,
        ambiguous: bool | Literal["raise", "NaT"] = ...,
        nonexistent: TimestampNonexistent = ...,
    ) -> Self: ...
    def day_name(self, locale: str | None = ...) -> str: ...
    def month_name(self, locale: str | None = ...) -> str: ...
    @property
    def day_of_week(self) -> int: ...
    @property
    def dayofweek(self) -> int: ...
    @property
    def day_of_year(self) -> int: ...
    @property
    def dayofyear(self) -> int: ...
    @property
    def quarter(self) -> int: ...
    @property
    def week(self) -> int: ...
    def to_numpy(
        self, dtype: np.dtype | None = ..., copy: bool = ...
    ) -> np.datetime64: ...
    @property
    def _date_repr(self) -> str: ...
    @property
    def days_in_month(self) -> int: ...
    @property
    def daysinmonth(self) -> int: ...
    @property
    def unit(self) -> str: ...
    def as_unit(self, unit: str, round_ok: bool = ...) -> Timestamp: ...
```
