## Supplementary software v0.2.1 for "Virtual control arms for paediatric myopia trials: external validation of axial-elongation models": timezones.pyi

```
from datetime import (
    datetime,
    tzinfo,
)
from typing import Callable

import numpy as np

# imported from dateutil.tz
dateutil_gettz: Callable[[str], tzinfo]

def tz_standardize(tz: tzinfo) -> tzinfo: ...
def tz_compare(start: tzinfo | None, end: tzinfo | None) -> bool: ...
def infer_tzinfo(
    start: datetime | None,
    end: datetime | None,
) -> tzinfo | None: ...
def maybe_get_tz(tz: str | int | np.int64 | tzinfo | None) -> tzinfo | None: ...
def get_timezone(tz: tzinfo) -> tzinfo | str: ...
def is_utc(tz: tzinfo | None) -> bool: ...
def is_fixed_offset(tz: tzinfo) -> bool: ...
```
