## Supplementary software v0.2.1 for "Virtual control arms for paediatric myopia trials: external validation of axial-elongation models": tzconversion.pyi

```
from datetime import (
    timedelta,
    tzinfo,
)
from typing import Iterable

import numpy as np

from pandas._typing import npt

# tz_convert_from_utc_single exposed for testing
def tz_convert_from_utc_single(
    utc_val: np.int64, tz: tzinfo, creso: int = ...
) -> np.int64: ...
def tz_localize_to_utc(
    vals: npt.NDArray[np.int64],
    tz: tzinfo | None,
    ambiguous: str | bool | Iterable[bool] | None = ...,
    nonexistent: str | timedelta | np.timedelta64 | None = ...,
    creso: int = ...,  # NPY_DATETIMEUNIT
) -> npt.NDArray[np.int64]: ...
```
