## Supplementary software v0.2.1 for "Virtual control arms for paediatric myopia trials: external validation of axial-elongation models": vectorized.pyi

```
"""
For cython types that cannot be represented precisely, closest-available
python equivalents are used, and the precise types kept as adjacent comments.
"""
from datetime import tzinfo

import numpy as np

from pandas._libs.tslibs.dtypes import Resolution
from pandas._typing import npt

def dt64arr_to_periodarr(
    stamps: npt.NDArray[np.int64],
    freq: int,
    tz: tzinfo | None,
    reso: int = ...,  # NPY_DATETIMEUNIT
) -> npt.NDArray[np.int64]: ...
def is_date_array_normalized(
    stamps: npt.NDArray[np.int64],
    tz: tzinfo | None,
    reso: int,  # NPY_DATETIMEUNIT
) -> bool: ...
def normalize_i8_timestamps(
    stamps: npt.NDArray[np.int64],
    tz: tzinfo | None,
    reso: int,  # NPY_DATETIMEUNIT
) -> npt.NDArray[np.int64]: ...
def get_resolution(
    stamps: npt.NDArray[np.int64],
    tz: tzinfo | None = ...,
    reso: int = ...,  # NPY_DATETIMEUNIT
) -> Resolution: ...
def ints_to_pydatetime(
    stamps: npt.NDArray[np.int64],
    tz: tzinfo | None = ...,
    box: str = ...,
    reso: int = ...,  # NPY_DATETIMEUNIT
) -> npt.NDArray[np.object_]: ...
def tz_convert_from_utc(
    stamps: npt.NDArray[np.int64],
    tz: tzinfo | None,
    reso: int = ...,  # NPY_DATETIMEUNIT
) -> npt.NDArray[np.int64]: ...
```
