## Supplementary software v0.2.1 for "Virtual control arms for paediatric myopia trials: external validation of axial-elongation models": aggregations.pyi

```
from typing import (
    Any,
    Callable,
    Literal,
)

import numpy as np

from pandas._typing import (
    WindowingRankType,
    npt,
)

def roll_sum(
    values: np.ndarray,  # const float64_t[:]
    start: np.ndarray,  # np.ndarray[np.int64]
    end: np.ndarray,  # np.ndarray[np.int64]
    minp: int,  # int64_t
) -> np.ndarray: ...  # np.ndarray[float]
def roll_mean(
    values: np.ndarray,  # const float64_t[:]
    start: np.ndarray,  # np.ndarray[np.int64]
    end: np.ndarray,  # np.ndarray[np.int64]
    minp: int,  # int64_t
) -> np.ndarray: ...  # np.ndarray[float]
def roll_var(
    values: np.ndarray,  # const float64_t[:]
    start: np.ndarray,  # np.ndarray[np.int64]
    end: np.ndarray,  # np.ndarray[np.int64]
    minp: int,  # int64_t
    ddof: int = ...,
) -> np.ndarray: ...  # np.ndarray[float]
def roll_skew(
    values: np.ndarray,  # np.ndarray[np.float64]
    start: np.ndarray,  # np.ndarray[np.int64]
    end: np.ndarray,  # np.ndarray[np.int64]
    minp: int,  # int64_t
) -> np.ndarray: ...  # np.ndarray[float]
def roll_kurt(
    values: np.ndarray,  # np.ndarray[np.float64]
    start: np.ndarray,  # np.ndarray[np.int64]
    end: np.ndarray,  # np.ndarray[np.int64]
    minp: int,  # int64_t
) -> np.ndarray: ...  # np.ndarray[float]
def roll_median_c(
    values: np.ndarray,  # np.ndarray[np.float64]
    start: np.ndarray,  # np.ndarray[np.int64]
    end: np.ndarray,  # np.ndarray[np.int64]
    minp: int,  # int64_t
) -> np.ndarray: ...  # np.ndarray[float]
def roll_max(
    values: np.ndarray,  # np.ndarray[np.float64]
    start: np.ndarray,  # np.ndarray[np.int64]
    end: np.ndarray,  # np.ndarray[np.int64]
    minp: int,  # int64_t
) -> np.ndarray: ...  # np.ndarray[float]
def roll_min(
    values: np.ndarray,  # np.ndarray[np.float64]
    start: np.ndarray,  # np.ndarray[np.int64]
    end: np.ndarray,  # np.ndarray[np.int64]
    minp: int,  # int64_t
) -> np.ndarray: ...  # np.ndarray[float]
def roll_quantile(
    values: np.ndarray,  # const float64_t[:]
    start: np.ndarray,  # np.ndarray[np.int64]
    end: np.ndarray,  # np.ndarray[np.int64]
    minp: int,  # int64_t
    quantile: float,  # float64_t
    interpolation: Literal["linear", "lower", "higher", "nearest", "midpoint"],
) -> np.ndarray: ...  # np.ndarray[float]
def roll_rank(
    values: np.ndarray,
    start: np.ndarray,
    end: np.ndarray,
    minp: int,
    percentile: bool,
    method: WindowingRankType,
    ascending: bool,
) -> np.ndarray: ...  # np.ndarray[float]
def roll_apply(
    obj: object,
    start: np.ndarray,  # np.ndarray[np.int64]
    end: np.ndarray,  # np.ndarray[np.int64]
    minp: int,  # int64_t
    function: Callable[..., Any],
    raw: bool,
    args: tuple[Any, ...],
    kwargs: dict[str, Any],
) -> npt.NDArray[np.float64]: ...
def roll_weighted_sum(
    values: np.ndarray,  # const float64_t[:]
    weights: np.ndarray,  # const float64_t[:]
    minp: int,
) -> np.ndarray: ...  # np.ndarray[np.float64]
def roll_weighted_mean(
    values: np.ndarray,  # const float64_t[:]
    weights: np.ndarray,  # const float64_t[:]
    minp: int,
) -> np.ndarray: ...  # np.ndarray[np.float64]
def roll_weighted_var(
    values: np.ndarray,  # const float64_t[:]
    weights: np.ndarray,  # const float64_t[:]
    minp: int,  # int64_t
    ddof: int,  # unsigned int
) -> np.ndarray: ...  # np.ndarray[np.float64]
def ewm(
    vals: np.ndarray,  # const float64_t[:]
    start: np.ndarray,  # const int64_t[:]
    end: np.ndarray,  # const int64_t[:]
    minp: int,
    com: float,  # float64_t
    adjust: bool,
    ignore_na: bool,
    deltas: np.ndarray | None = None,  # const float64_t[:]
    normalize: bool = True,
) -> np.ndarray: ...  # np.ndarray[np.float64]
def ewmcov(
    input_x: np.ndarray,  # const float64_t[:]
    start: np.ndarray,  # const int64_t[:]
    end: np.ndarray,  # const int64_t[:]
    minp: int,
    input_y: np.ndarray,  # const float64_t[:]
    com: float,  # float64_t
    adjust: bool,
    ignore_na: bool,
    bias: bool,
) -> np.ndarray: ...  # np.ndarray[np.float64]
```
