## Supplementary software v0.2.1 for "Virtual control arms for paediatric myopia trials: external validation of axial-elongation models": indexers.pyi

```
import numpy as np

from pandas._typing import npt

def calculate_variable_window_bounds(
    num_values: int,  # int64_t
    window_size: int,  # int64_t
    min_periods,
    center: bool,
    closed: str | None,
    index: np.ndarray,  # const int64_t[:]
) -> tuple[npt.NDArray[np.int64], npt.NDArray[np.int64]]: ...
```
