## Supplementary software v0.2.1 for "Virtual control arms for paediatric myopia trials: external validation of axial-elongation models": writers.pyi

```
import numpy as np

from pandas._typing import ArrayLike

def write_csv_rows(
    data: list[ArrayLike],
    data_index: np.ndarray,
    nlevels: int,
    cols: np.ndarray,
    writer: object,  # _csv.writer
) -> None: ...
def convert_json_to_lines(arr: str) -> str: ...
def max_len_string_array(
    arr: np.ndarray,  # pandas_string[:]
) -> int: ...
def word_len(val: object) -> int: ...
def string_array_replace_from_nan_rep(
    arr: np.ndarray,  # np.ndarray[object, ndim=1]
    nan_rep: object,
) -> None: ...
```
