## Supplementary software v0.2.1 for "Virtual control arms for paediatric myopia trials: external validation of axial-elongation models": __init__.py

```
from __future__ import annotations

from decimal import Decimal
import operator
import os
from sys import byteorder
from typing import (
    TYPE_CHECKING,
    Callable,
    ContextManager,
)
import warnings

import numpy as np

from pandas._config import using_string_dtype
from pandas._config.localization import (
    can_set_locale,
    get_locales,
    set_locale,
)

from pandas.compat import pa_version_under10p1

import pandas as pd
from pandas import (
    ArrowDtype,
    DataFrame,
    Index,
    MultiIndex,
    RangeIndex,
    Series,
)
from pandas._testing._io import (
    round_trip_localpath,
    round_trip_pathlib,
    round_trip_pickle,
    write_to_compressed,
)
from pandas._testing._warnings import (
    assert_produces_warning,
    maybe_produces_warning,
)
from pandas._testing.asserters import (
    assert_almost_equal,
    assert_attr_equal,
    assert_categorical_equal,
    assert_class_equal,
    assert_contains_all,
    assert_copy,
    assert_datetime_array_equal,
    assert_dict_equal,
    assert_equal,
    assert_extension_array_equal,
    assert_frame_equal,
    assert_index_equal,
    assert_indexing_slices_equivalent,
    assert_interval_array_equal,
    assert_is_sorted,
    assert_is_valid_plot_return_object,
    assert_metadata_equivalent,
    assert_numpy_array_equal,
    assert_period_array_equal,
    assert_series_equal,
    assert_sp_array_equal,
    assert_timedelta_array_equal,
    raise_assert_detail,
)
from pandas._testing.compat import (
    get_dtype,
    get_obj,
)
from pandas._testing.contexts import (
    assert_cow_warning,
    decompress_file,
    ensure_clean,
    raises_chained_assignment_error,
    set_timezone,
    use_numexpr,
    with_csv_dialect,
)
from pandas.core.arrays import (
    ArrowExtensionArray,
    BaseMaskedArray,
    NumpyExtensionArray,
)
from pandas.core.arrays._mixins import NDArrayBackedExtensionArray
from pandas.core.construction import extract_array

if TYPE_CHECKING:
    from pandas._typing import (
        Dtype,
        NpDtype,
    )


UNSIGNED_INT_NUMPY_DTYPES: list[NpDtype] = ["uint8", "uint16", "uint32", "uint64"]
UNSIGNED_INT_EA_DTYPES: list[Dtype] = ["UInt8", "UInt16", "UInt32", "UInt64"]
SIGNED_INT_NUMPY_DTYPES: list[NpDtype] = [int, "int8", "int16", "int32", "int64"]
SIGNED_INT_EA_DTYPES: list[Dtype] = ["Int8", "Int16", "Int32", "Int64"]
ALL_INT_NUMPY_DTYPES = UNSIGNED_INT_NUMPY_DTYPES + SIGNED_INT_NUMPY_DTYPES
ALL_INT_EA_DTYPES = UNSIGNED_INT_EA_DTYPES + SIGNED_INT_EA_DTYPES
ALL_INT_DTYPES: list[Dtype] = [*ALL_INT_NUMPY_DTYPES, *ALL_INT_EA_DTYPES]

FLOAT_NUMPY_DTYPES: list[NpDtype] = [float, "float32", "float64"]
FLOAT_EA_DTYPES: list[Dtype] = ["Float32", "Float64"]
ALL_FLOAT_DTYPES: list[Dtype] = [*FLOAT_NUMPY_DTYPES, *FLOAT_EA_DTYPES]

COMPLEX_DTYPES: list[Dtype] = [complex, "complex64", "complex128"]
if using_string_dtype():
    STRING_DTYPES: list[Dtype] = ["U"]
else:
    STRING_DTYPES: list[Dtype] = [str, "str", "U"]  # type: ignore[no-redef]
COMPLEX_FLOAT_DTYPES: list[Dtype] = [*COMPLEX_DTYPES, *FLOAT_NUMPY_DTYPES]

DATETIME64_DTYPES: list[Dtype] = ["datetime64[ns]", "M8[ns]"]
TIMEDELTA64_DTYPES: list[Dtype] = ["timedelta64[ns]", "m8[ns]"]

BOOL_DTYPES: list[Dtype] = [bool, "bool"]
BYTES_DTYPES: list[Dtype] = [bytes, "bytes"]
OBJECT_DTYPES: list[Dtype] = [object, "object"]

ALL_REAL_NUMPY_DTYPES = FLOAT_NUMPY_DTYPES + ALL_INT_NUMPY_DTYPES
ALL_REAL_EXTENSION_DTYPES = FLOAT_EA_DTYPES + ALL_INT_EA_DTYPES
ALL_REAL_DTYPES: list[Dtype] = [*ALL_REAL_NUMPY_DTYPES, *ALL_REAL_EXTENSION_DTYPES]
ALL_NUMERIC_DTYPES: list[Dtype] = [*ALL_REAL_DTYPES, *COMPLEX_DTYPES]

ALL_NUMPY_DTYPES = (
    ALL_REAL_NUMPY_DTYPES
    + COMPLEX_DTYPES
    + STRING_DTYPES
    + DATETIME64_DTYPES
    + TIMEDELTA64_DTYPES
    + BOOL_DTYPES
    + OBJECT_DTYPES
    + BYTES_DTYPES
)

NARROW_NP_DTYPES = [
    np.float16,
    np.float32,
    np.int8,
    np.int16,
    np.int32,
    np.uint8,
    np.uint16,
    np.uint32,
]

PYTHON_DATA_TYPES = [
    str,
    int,
    float,
    complex,
    list,
    tuple,
    range,
    dict,
    set,
    frozenset,
    bool,
    bytes,
    bytearray,
    memoryview,
]

ENDIAN = {"little": "<", "big": ">"}[byteorder]

NULL_OBJECTS = [None, np.nan, pd.NaT, float("nan"), pd.NA, Decimal("NaN")]
NP_NAT_OBJECTS = [
    cls("NaT", unit)
    for cls in [np.datetime64, np.timedelta64]
    for unit in [
        "Y",
        "M",
        "W",
        "D",
        "h",
        "m",
        "s",
        "ms",
        "us",
        "ns",
        "ps",
        "fs",
        "as",
    ]
]

if not pa_version_under10p1:
    import pyarrow as pa

    UNSIGNED_INT_PYARROW_DTYPES = [pa.uint8(), pa.uint16(), pa.uint32(), pa.uint64()]
    SIGNED_INT_PYARROW_DTYPES = [pa.int8(), pa.int16(), pa.int32(), pa.int64()]
    ALL_INT_PYARROW_DTYPES = UNSIGNED_INT_PYARROW_DTYPES + SIGNED_INT_PYARROW_DTYPES
    ALL_INT_PYARROW_DTYPES_STR_REPR = [
        str(ArrowDtype(typ)) for typ in ALL_INT_PYARROW_DTYPES
    ]

    # pa.float16 doesn't seem supported
    # https://github.com/apache/arrow/blob/master/python/pyarrow/src/arrow/python/helpers.cc#L86
    FLOAT_PYARROW_DTYPES = [pa.float32(), pa.float64()]
    FLOAT_PYARROW_DTYPES_STR_REPR = [
        str(ArrowDtype(typ)) for typ in FLOAT_PYARROW_DTYPES
    ]
    DECIMAL_PYARROW_DTYPES = [pa.decimal128(7, 3)]
    STRING_PYARROW_DTYPES = [pa.string()]
    BINARY_PYARROW_DTYPES = [pa.binary()]

    TIME_PYARROW_DTYPES = [
        pa.time32("s"),
        pa.time32("ms"),
        pa.time64("us"),
        pa.time64("ns"),
    ]
    DATE_PYARROW_DTYPES = [pa.date32(), pa.date64()]
    DATETIME_PYARROW_DTYPES = [
        pa.timestamp(unit=unit, tz=tz)
        for unit in ["s", "ms", "us", "ns"]
        for tz in [None, "UTC", "US/Pacific", "US/Eastern"]
    ]
    TIMEDELTA_PYARROW_DTYPES = [pa.duration(unit) for unit in ["s", "ms", "us", "ns"]]

    BOOL_PYARROW_DTYPES = [pa.bool_()]

    # TODO: Add container like pyarrow types:
    #  https://arrow.apache.org/docs/python/api/datatypes.html#factory-functions
    ALL_PYARROW_DTYPES = (
        ALL_INT_PYARROW_DTYPES
        + FLOAT_PYARROW_DTYPES
        + DECIMAL_PYARROW_DTYPES
        + STRING_PYARROW_DTYPES
        + BINARY_PYARROW_DTYPES
        + TIME_PYARROW_DTYPES
        + DATE_PYARROW_DTYPES
        + DATETIME_PYARROW_DTYPES
        + TIMEDELTA_PYARROW_DTYPES
        + BOOL_PYARROW_DTYPES
    )
    ALL_REAL_PYARROW_DTYPES_STR_REPR = (
        ALL_INT_PYARROW_DTYPES_STR_REPR + FLOAT_PYARROW_DTYPES_STR_REPR
    )
else:
    FLOAT_PYARROW_DTYPES_STR_REPR = []
    ALL_INT_PYARROW_DTYPES_STR_REPR = []
    ALL_PYARROW_DTYPES = []
    ALL_REAL_PYARROW_DTYPES_STR_REPR = []

ALL_REAL_NULLABLE_DTYPES = (
    FLOAT_NUMPY_DTYPES + ALL_REAL_EXTENSION_DTYPES + ALL_REAL_PYARROW_DTYPES_STR_REPR
)

arithmetic_dunder_methods = [
    "__add__",
    "__radd__",
    "__sub__",
    "__rsub__",
    "__mul__",
    "__rmul__",
    "__floordiv__",
    "__rfloordiv__",
    "__truediv__",
    "__rtruediv__",
    "__pow__",
    "__rpow__",
    "__mod__",
    "__rmod__",
]

comparison_dunder_methods = ["__eq__", "__ne__", "__le__", "__lt__", "__ge__", "__gt__"]


# -----------------------------------------------------------------------------
# Comparators


def box_expected(expected, box_cls, transpose: bool = True):
    """
    Helper function to wrap the expected output of a test in a given box_class.

    Parameters
    ----------
    expected : np.ndarray, Index, Series
    box_cls : {Index, Series, DataFrame}

    Returns
    -------
    subclass of box_cls
    """
    if box_cls is pd.array:
        if isinstance(expected, RangeIndex):
            # pd.array would return an IntegerArray
            expected = NumpyExtensionArray(np.asarray(expected._values))
        else:
            expected = pd.array(expected, copy=False)
    elif box_cls is Index:
        with warnings.catch_warnings():
            warnings.filterwarnings("ignore", "Dtype inference", category=FutureWarning)
            expected = Index(expected)
    elif box_cls is Series:
        with warnings.catch_warnings():
            warnings.filterwarnings("ignore", "Dtype inference", category=FutureWarning)
            expected = Series(expected)
    elif box_cls is DataFrame:
        with warnings.catch_warnings():
            warnings.filterwarnings("ignore", "Dtype inference", category=FutureWarning)
            expected = Series(expected).to_frame()
        if transpose:
            # for vector operations, we need a DataFrame to be a single-row,
            #  not a single-column, in order to operate against non-DataFrame
            #  vectors of the same length. But convert to two rows to avoid
            #  single-row special cases in datetime arithmetic
            expected = expected.T
            expected = pd.concat([expected] * 2, ignore_index=True)
    elif box_cls is np.ndarray or box_cls is np.array:
        expected = np.array(expected)
    elif box_cls is to_array:
        expected = to_array(expected)
    else:
        raise NotImplementedError(box_cls)
    return expected


def to_array(obj):
    """
    Similar to pd.array, but does not cast numpy dtypes to nullable dtypes.
    """
    # temporary implementation until we get pd.array in place
    dtype = getattr(obj, "dtype", None)

    if dtype is None:
        return np.asarray(obj)

    return extract_array(obj, extract_numpy=True)


class SubclassedSeries(Series):
    _metadata = ["testattr", "name"]

    @property
    def _constructor(self):
        # For testing, those properties return a generic callable, and not
        # the actual class. In this case that is equivalent, but it is to
        # ensure we don't rely on the property returning a class
        # See https://github.com/pandas-dev/pandas/pull/46018 and
        # https://github.com/pandas-dev/pandas/issues/32638 and linked issues
        return lambda *args, **kwargs: SubclassedSeries(*args, **kwargs)

    @property
    def _constructor_expanddim(self):
        return lambda *args, **kwargs: SubclassedDataFrame(*args, **kwargs)


class SubclassedDataFrame(DataFrame):
    _metadata = ["testattr"]

    @property
    def _constructor(self):
        return lambda *args, **kwargs: SubclassedDataFrame(*args, **kwargs)

    @property
    def _constructor_sliced(self):
        return lambda *args, **kwargs: SubclassedSeries(*args, **kwargs)


def convert_rows_list_to_csv_str(rows_list: list[str]) -> str:
    """
    Convert list of CSV rows to single CSV-formatted string for current OS.

    This method is used for creating expected value of to_csv() method.

    Parameters
    ----------
    rows_list : List[str]
        Each element represents the row of csv.

    Returns
    -------
    str
        Expected output of to_csv() in current OS.
    """
    sep = os.linesep
    return sep.join(rows_list) + sep


def external_error_raised(expected_exception: type[Exception]) -> ContextManager:
    """
    Helper function to mark pytest.raises that have an external error message.

    Parameters
    ----------
    expected_exception : Exception
        Expected error to raise.

    Returns
    -------
    Callable
        Regular `pytest.raises` function with `match` equal to `None`.
    """
    import pytest

    return pytest.raises(expected_exception, match=None)


cython_table = pd.core.common._cython_table.items()


def get_cython_table_params(ndframe, func_names_and_expected):
    """
    Combine frame, functions from com._cython_table
    keys and expected result.

    Parameters
    ----------
    ndframe : DataFrame or Series
    func_names_and_expected : Sequence of two items
        The first item is a name of a NDFrame method ('sum', 'prod') etc.
        The second item is the expected return value.

    Returns
    -------
    list
        List of three items (DataFrame, function, expected result)
    """
    results = []
    for func_name, expected in func_names_and_expected:
        results.append((ndframe, func_name, expected))
        results += [
            (ndframe, func, expected)
            for func, name in cython_table
            if name == func_name
        ]
    return results


def get_op_from_name(op_name: str) -> Callable:
    """
    The operator function for a given op name.

    Parameters
    ----------
    op_name : str
        The op name, in form of "add" or "__add__".

    Returns
    -------
    function
        A function performing the operation.
    """
    short_opname = op_name.strip("_")
    try:
        op = getattr(operator, short_opname)
    except AttributeError:
        # Assume it is the reverse operator
        rop = getattr(operator, short_opname[1:])
        op = lambda x, y: rop(y, x)

    return op


# -----------------------------------------------------------------------------
# Indexing test helpers


def getitem(x):
    return x


def setitem(x):
    return x


def loc(x):
    return x.loc


def iloc(x):
    return x.iloc


def at(x):
    return x.at


def iat(x):
    return x.iat


# -----------------------------------------------------------------------------

_UNITS = ["s", "ms", "us", "ns"]


def get_finest_unit(left: str, right: str):
    """
    Find the higher of two datetime64 units.
    """
    if _UNITS.index(left) >= _UNITS.index(right):
        return left
    return right


def shares_memory(left, right) -> bool:
    """
    Pandas-compat for np.shares_memory.
    """
    if isinstance(left, np.ndarray) and isinstance(right, np.ndarray):
        return np.shares_memory(left, right)
    elif isinstance(left, np.ndarray):
        # Call with reversed args to get to unpacking logic below.
        return shares_memory(right, left)

    if isinstance(left, RangeIndex):
        return False
    if isinstance(left, MultiIndex):
        return shares_memory(left._codes, right)
    if isinstance(left, (Index, Series)):
        if isinstance(right, (Index, Series)):
            return shares_memory(left._values, right._values)
        return shares_memory(left._values, right)

    if isinstance(left, NDArrayBackedExtensionArray):
        return shares_memory(left._ndarray, right)
    if isinstance(left, pd.core.arrays.SparseArray):
        return shares_memory(left.sp_values, right)
    if isinstance(left, pd.core.arrays.IntervalArray):
        return shares_memory(left._left, right) or shares_memory(left._right, right)

    if isinstance(left, ArrowExtensionArray):
        if isinstance(right, ArrowExtensionArray):
            # https://github.com/pandas-dev/pandas/pull/43930#discussion_r736862669
            left_pa_data = left._pa_array
            right_pa_data = right._pa_array
            left_buf1 = left_pa_data.chunk(0).buffers()[1]
            right_buf1 = right_pa_data.chunk(0).buffers()[1]
            return left_buf1.address == right_buf1.address
        else:
            # if we have one one ArrowExtensionArray and one other array, assume
            # they can only share memory if they share the same numpy buffer
            return np.shares_memory(left, right)

    if isinstance(left, BaseMaskedArray) and isinstance(right, BaseMaskedArray):
        # By convention, we'll say these share memory if they share *either*
        #  the _data or the _mask
        return np.shares_memory(left._data, right._data) or np.shares_memory(
            left._mask, right._mask
        )

    if isinstance(left, DataFrame) and len(left._mgr.arrays) == 1:
        arr = left._mgr.arrays[0]
        return shares_memory(arr, right)

    raise NotImplementedError(type(left), type(right))


__all__ = [
    "ALL_INT_EA_DTYPES",
    "ALL_INT_NUMPY_DTYPES",
    "ALL_NUMPY_DTYPES",
    "ALL_REAL_NUMPY_DTYPES",
    "assert_almost_equal",
    "assert_attr_equal",
    "assert_categorical_equal",
    "assert_class_equal",
    "assert_contains_all",
    "assert_copy",
    "assert_datetime_array_equal",
    "assert_dict_equal",
    "assert_equal",
    "assert_extension_array_equal",
    "assert_frame_equal",
    "assert_index_equal",
    "assert_indexing_slices_equivalent",
    "assert_interval_array_equal",
    "assert_is_sorted",
    "assert_is_valid_plot_return_object",
    "assert_metadata_equivalent",
    "assert_numpy_array_equal",
    "assert_period_array_equal",
    "assert_produces_warning",
    "assert_series_equal",
    "assert_sp_array_equal",
    "assert_timedelta_array_equal",
    "assert_cow_warning",
    "at",
    "BOOL_DTYPES",
    "box_expected",
    "BYTES_DTYPES",
    "can_set_locale",
    "COMPLEX_DTYPES",
    "convert_rows_list_to_csv_str",
    "DATETIME64_DTYPES",
    "decompress_file",
    "ENDIAN",
    "ensure_clean",
    "external_error_raised",
    "FLOAT_EA_DTYPES",
    "FLOAT_NUMPY_DTYPES",
    "get_cython_table_params",
    "get_dtype",
    "getitem",
    "get_locales",
    "get_finest_unit",
    "get_obj",
    "get_op_from_name",
    "iat",
    "iloc",
    "loc",
    "maybe_produces_warning",
    "NARROW_NP_DTYPES",
    "NP_NAT_OBJECTS",
    "NULL_OBJECTS",
    "OBJECT_DTYPES",
    "raise_assert_detail",
    "raises_chained_assignment_error",
    "round_trip_localpath",
    "round_trip_pathlib",
    "round_trip_pickle",
    "setitem",
    "set_locale",
    "set_timezone",
    "shares_memory",
    "SIGNED_INT_EA_DTYPES",
    "SIGNED_INT_NUMPY_DTYPES",
    "STRING_DTYPES",
    "SubclassedDataFrame",
    "SubclassedSeries",
    "TIMEDELTA64_DTYPES",
    "to_array",
    "UNSIGNED_INT_EA_DTYPES",
    "UNSIGNED_INT_NUMPY_DTYPES",
    "use_numexpr",
    "with_csv_dialect",
    "write_to_compressed",
]
```
