## Supplementary software v0.2.1 for "Virtual control arms for paediatric myopia trials: external validation of axial-elongation models": _hypothesis.py

```
"""
Hypothesis data generator helpers.
"""
from datetime import datetime

from hypothesis import strategies as st
from hypothesis.extra.dateutil import timezones as dateutil_timezones
from hypothesis.extra.pytz import timezones as pytz_timezones

from pandas.compat import is_platform_windows

import pandas as pd

from pandas.tseries.offsets import (
    BMonthBegin,
    BMonthEnd,
    BQuarterBegin,
    BQuarterEnd,
    BYearBegin,
    BYearEnd,
    MonthBegin,
    MonthEnd,
    QuarterBegin,
    QuarterEnd,
    YearBegin,
    YearEnd,
)

OPTIONAL_INTS = st.lists(st.one_of(st.integers(), st.none()), max_size=10, min_size=3)

OPTIONAL_FLOATS = st.lists(st.one_of(st.floats(), st.none()), max_size=10, min_size=3)

OPTIONAL_TEXT = st.lists(st.one_of(st.none(), st.text()), max_size=10, min_size=3)

OPTIONAL_DICTS = st.lists(
    st.one_of(st.none(), st.dictionaries(st.text(), st.integers())),
    max_size=10,
    min_size=3,
)

OPTIONAL_LISTS = st.lists(
    st.one_of(st.none(), st.lists(st.text(), max_size=10, min_size=3)),
    max_size=10,
    min_size=3,
)

OPTIONAL_ONE_OF_ALL = st.one_of(
    OPTIONAL_DICTS, OPTIONAL_FLOATS, OPTIONAL_INTS, OPTIONAL_LISTS, OPTIONAL_TEXT
)

if is_platform_windows():
    DATETIME_NO_TZ = st.datetimes(min_value=datetime(1900, 1, 1))
else:
    DATETIME_NO_TZ = st.datetimes()

DATETIME_JAN_1_1900_OPTIONAL_TZ = st.datetimes(
    min_value=pd.Timestamp(
        1900, 1, 1
    ).to_pydatetime(),  # pyright: ignore[reportGeneralTypeIssues]
    max_value=pd.Timestamp(
        1900, 1, 1
    ).to_pydatetime(),  # pyright: ignore[reportGeneralTypeIssues]
    timezones=st.one_of(st.none(), dateutil_timezones(), pytz_timezones()),
)

DATETIME_IN_PD_TIMESTAMP_RANGE_NO_TZ = st.datetimes(
    min_value=pd.Timestamp.min.to_pydatetime(warn=False),
    max_value=pd.Timestamp.max.to_pydatetime(warn=False),
)

INT_NEG_999_TO_POS_999 = st.integers(-999, 999)

# The strategy for each type is registered in conftest.py, as they don't carry
# enough runtime information (e.g. type hints) to infer how to build them.
YQM_OFFSET = st.one_of(
    *map(
        st.from_type,
        [
            MonthBegin,
            MonthEnd,
            BMonthBegin,
            BMonthEnd,
            QuarterBegin,
            QuarterEnd,
            BQuarterBegin,
            BQuarterEnd,
            YearBegin,
            YearEnd,
            BYearBegin,
            BYearEnd,
        ],
    )
)
```
