## Supplementary software v0.2.1 for "Virtual control arms for paediatric myopia trials: external validation of axial-elongation models": _io.py

```
from __future__ import annotations

import gzip
import io
import pathlib
import tarfile
from typing import (
    TYPE_CHECKING,
    Any,
    Callable,
)
import uuid
import zipfile

from pandas.compat import (
    get_bz2_file,
    get_lzma_file,
)
from pandas.compat._optional import import_optional_dependency

import pandas as pd
from pandas._testing.contexts import ensure_clean

if TYPE_CHECKING:
    from pandas._typing import (
        FilePath,
        ReadPickleBuffer,
    )

    from pandas import (
        DataFrame,
        Series,
    )

# ------------------------------------------------------------------
# File-IO


def round_trip_pickle(
    obj: Any, path: FilePath | ReadPickleBuffer | None = None
) -> DataFrame | Series:
    """
    Pickle an object and then read it again.

    Parameters
    ----------
    obj : any object
        The object to pickle and then re-read.
    path : str, path object or file-like object, default None
        The path where the pickled object is written and then read.

    Returns
    -------
    pandas object
        The original object that was pickled and then re-read.
    """
    _path = path
    if _path is None:
        _path = f"__{uuid.uuid4()}__.pickle"
    with ensure_clean(_path) as temp_path:
        pd.to_pickle(obj, temp_path)
        return pd.read_pickle(temp_path)


def round_trip_pathlib(writer, reader, path: str | None = None):
    """
    Write an object to file specified by a pathlib.Path and read it back

    Parameters
    ----------
    writer : callable bound to pandas object
        IO writing function (e.g. DataFrame.to_csv )
    reader : callable
        IO reading function (e.g. pd.read_csv )
    path : str, default None
        The path where the object is written and then read.

    Returns
    -------
    pandas object
        The original object that was serialized and then re-read.
    """
    Path = pathlib.Path
    if path is None:
        path = "___pathlib___"
    with ensure_clean(path) as path:
        writer(Path(path))  # type: ignore[arg-type]
        obj = reader(Path(path))  # type: ignore[arg-type]
    return obj


def round_trip_localpath(writer, reader, path: str | None = None):
    """
    Write an object to file specified by a py.path LocalPath and read it back.

    Parameters
    ----------
    writer : callable bound to pandas object
        IO writing function (e.g. DataFrame.to_csv )
    reader : callable
        IO reading function (e.g. pd.read_csv )
    path : str, default None
        The path where the object is written and then read.

    Returns
    -------
    pandas object
        The original object that was serialized and then re-read.
    """
    import pytest

    LocalPath = pytest.importorskip("py.path").local
    if path is None:
        path = "___localpath___"
    with ensure_clean(path) as path:
        writer(LocalPath(path))
        obj = reader(LocalPath(path))
    return obj


def write_to_compressed(compression, path, data, dest: str = "test") -> None:
    """
    Write data to a compressed file.

    Parameters
    ----------
    compression : {'gzip', 'bz2', 'zip', 'xz', 'zstd'}
        The compression type to use.
    path : str
        The file path to write the data.
    data : str
        The data to write.
    dest : str, default "test"
        The destination file (for ZIP only)

    Raises
    ------
    ValueError : An invalid compression value was passed in.
    """
    args: tuple[Any, ...] = (data,)
    mode = "wb"
    method = "write"
    compress_method: Callable

    if compression == "zip":
        compress_method = zipfile.ZipFile
        mode = "w"
        args = (dest, data)
        method = "writestr"
    elif compression == "tar":
        compress_method = tarfile.TarFile
        mode = "w"
        file = tarfile.TarInfo(name=dest)
        bytes = io.BytesIO(data)
        file.size = len(data)
        args = (file, bytes)
        method = "addfile"
    elif compression == "gzip":
        compress_method = gzip.GzipFile
    elif compression == "bz2":
        compress_method = get_bz2_file()
    elif compression == "zstd":
        compress_method = import_optional_dependency("zstandard").open
    elif compression == "xz":
        compress_method = get_lzma_file()
    else:
        raise ValueError(f"Unrecognized compression type: {compression}")

    with compress_method(path, mode=mode) as f:
        getattr(f, method)(*args)
```
