## Supplementary software v0.2.1 for "Virtual control arms for paediatric myopia trials: external validation of axial-elongation models": _warnings.py

```
from __future__ import annotations

from contextlib import (
    contextmanager,
    nullcontext,
)
import inspect
import re
import sys
from typing import (
    TYPE_CHECKING,
    Literal,
    cast,
)
import warnings

from pandas.compat import PY311

if TYPE_CHECKING:
    from collections.abc import (
        Generator,
        Sequence,
    )


@contextmanager
def assert_produces_warning(
    expected_warning: type[Warning] | bool | tuple[type[Warning], ...] | None = Warning,
    filter_level: Literal[
        "error", "ignore", "always", "default", "module", "once"
    ] = "always",
    check_stacklevel: bool = True,
    raise_on_extra_warnings: bool = True,
    match: str | None = None,
) -> Generator[list[warnings.WarningMessage], None, None]:
    """
    Context manager for running code expected to either raise a specific warning,
    multiple specific warnings, or not raise any warnings. Verifies that the code
    raises the expected warning(s), and that it does not raise any other unexpected
    warnings. It is basically a wrapper around ``warnings.catch_warnings``.

    Parameters
    ----------
    expected_warning : {Warning, False, tuple[Warning, ...], None}, default Warning
        The type of Exception raised. ``exception.Warning`` is the base
        class for all warnings. To raise multiple types of exceptions,
        pass them as a tuple. To check that no warning is returned,
        specify ``False`` or ``None``.
    filter_level : str or None, default "always"
        Specifies whether warnings are ignored, displayed, or turned
        into errors.
        Valid values are:

        * "error" - turns matching warnings into exceptions
        * "ignore" - discard the warning
        * "always" - always emit a warning
        * "default" - print the warning the first time it is generated
          from each location
        * "module" - print the warning the first time it is generated
          from each module
        * "once" - print the warning the first time it is generated

    check_stacklevel : bool, default True
        If True, displays the line that called the function containing
        the warning to show were the function is called. Otherwise, the
        line that implements the function is displayed.
    raise_on_extra_warnings : bool, default True
        Whether extra warnings not of the type `expected_warning` should
        cause the test to fail.
    match : str, optional
        Match warning message.

    Examples
    --------
    >>> import warnings
    >>> with assert_produces_warning():
    ...     warnings.warn(UserWarning())
    ...
    >>> with assert_produces_warning(False):
    ...     warnings.warn(RuntimeWarning())
    ...
    Traceback (most recent call last):
        ...
    AssertionError: Caused unexpected warning(s): ['RuntimeWarning'].
    >>> with assert_produces_warning(UserWarning):
    ...     warnings.warn(RuntimeWarning())
    Traceback (most recent call last):
        ...
    AssertionError: Did not see expected warning of class 'UserWarning'.

    ..warn:: This is *not* thread-safe.
    """
    __tracebackhide__ = True

    with warnings.catch_warnings(record=True) as w:
        warnings.simplefilter(filter_level)
        try:
            yield w
        finally:
            if expected_warning:
                expected_warning = cast(type[Warning], expected_warning)
                _assert_caught_expected_warning(
                    caught_warnings=w,
                    expected_warning=expected_warning,
                    match=match,
                    check_stacklevel=check_stacklevel,
                )
            if raise_on_extra_warnings:
                _assert_caught_no_extra_warnings(
                    caught_warnings=w,
                    expected_warning=expected_warning,
                )


def maybe_produces_warning(warning: type[Warning], condition: bool, **kwargs):
    """
    Return a context manager that possibly checks a warning based on the condition
    """
    if condition:
        return assert_produces_warning(warning, **kwargs)
    else:
        return nullcontext()


def _assert_caught_expected_warning(
    *,
    caught_warnings: Sequence[warnings.WarningMessage],
    expected_warning: type[Warning],
    match: str | None,
    check_stacklevel: bool,
) -> None:
    """Assert that there was the expected warning among the caught warnings."""
    saw_warning = False
    matched_message = False
    unmatched_messages = []

    for actual_warning in caught_warnings:
        if issubclass(actual_warning.category, expected_warning):
            saw_warning = True

            if check_stacklevel:
                _assert_raised_with_correct_stacklevel(actual_warning)

            if match is not None:
                if re.search(match, str(actual_warning.message)):
                    matched_message = True
                else:
                    unmatched_messages.append(actual_warning.message)

    if not saw_warning:
        raise AssertionError(
            f"Did not see expected warning of class "
            f"{repr(expected_warning.__name__)}"
        )

    if match and not matched_message:
        raise AssertionError(
            f"Did not see warning {repr(expected_warning.__name__)} "
            f"matching '{match}'. The emitted warning messages are "
            f"{unmatched_messages}"
        )


def _assert_caught_no_extra_warnings(
    *,
    caught_warnings: Sequence[warnings.WarningMessage],
    expected_warning: type[Warning] | bool | tuple[type[Warning], ...] | None,
) -> None:
    """Assert that no extra warnings apart from the expected ones are caught."""
    extra_warnings = []

    for actual_warning in caught_warnings:
        if _is_unexpected_warning(actual_warning, expected_warning):
            # GH#38630 pytest.filterwarnings does not suppress these.
            if actual_warning.category == ResourceWarning:
                # GH 44732: Don't make the CI flaky by filtering SSL-related
                # ResourceWarning from dependencies
                if "unclosed <ssl.SSLSocket" in str(actual_warning.message):
                    continue
                # GH 44844: Matplotlib leaves font files open during the entire process
                # upon import. Don't make CI flaky if ResourceWarning raised
                # due to these open files.
                if any("matplotlib" in mod for mod in sys.modules):
                    continue
            if PY311 and actual_warning.category == EncodingWarning:
                # EncodingWarnings are checked in the CI
                # pyproject.toml errors on EncodingWarnings in pandas
                # Ignore EncodingWarnings from other libraries
                continue
            extra_warnings.append(
                (
                    actual_warning.category.__name__,
                    actual_warning.message,
                    actual_warning.filename,
                    actual_warning.lineno,
                )
            )

    if extra_warnings:
        raise AssertionError(f"Caused unexpected warning(s): {repr(extra_warnings)}")


def _is_unexpected_warning(
    actual_warning: warnings.WarningMessage,
    expected_warning: type[Warning] | bool | tuple[type[Warning], ...] | None,
) -> bool:
    """Check if the actual warning issued is unexpected."""
    if actual_warning and not expected_warning:
        return True
    expected_warning = cast(type[Warning], expected_warning)
    return bool(not issubclass(actual_warning.category, expected_warning))


def _assert_raised_with_correct_stacklevel(
    actual_warning: warnings.WarningMessage,
) -> None:
    # https://stackoverflow.com/questions/17407119/python-inspect-stack-is-slow
    frame = inspect.currentframe()
    for _ in range(4):
        frame = frame.f_back  # type: ignore[union-attr]
    try:
        caller_filename = inspect.getfile(frame)  # type: ignore[arg-type]
    finally:
        # See note in
        # https://docs.python.org/3/library/inspect.html#inspect.Traceback
        del frame
    msg = (
        "Warning not set with correct stacklevel. "
        f"File where warning is raised: {actual_warning.filename} != "
        f"{caller_filename}. Warning message: {actual_warning.message}"
    )
    assert actual_warning.filename == caller_filename, msg
```
