## Supplementary software v0.2.1 for "Virtual control arms for paediatric myopia trials: external validation of axial-elongation models": asserters.py

```
from __future__ import annotations

import operator
from typing import (
    TYPE_CHECKING,
    Literal,
    NoReturn,
    cast,
)

import numpy as np

from pandas._libs import lib
from pandas._libs.missing import is_matching_na
from pandas._libs.sparse import SparseIndex
import pandas._libs.testing as _testing
from pandas._libs.tslibs.np_datetime import compare_mismatched_resolutions

from pandas.core.dtypes.common import (
    is_bool,
    is_float_dtype,
    is_integer_dtype,
    is_number,
    is_numeric_dtype,
    needs_i8_conversion,
)
from pandas.core.dtypes.dtypes import (
    CategoricalDtype,
    DatetimeTZDtype,
    ExtensionDtype,
    NumpyEADtype,
)
from pandas.core.dtypes.missing import array_equivalent

import pandas as pd
from pandas import (
    Categorical,
    DataFrame,
    DatetimeIndex,
    Index,
    IntervalDtype,
    IntervalIndex,
    MultiIndex,
    PeriodIndex,
    RangeIndex,
    Series,
    TimedeltaIndex,
)
from pandas.core.arrays import (
    DatetimeArray,
    ExtensionArray,
    IntervalArray,
    PeriodArray,
    TimedeltaArray,
)
from pandas.core.arrays.datetimelike import DatetimeLikeArrayMixin
from pandas.core.arrays.string_ import StringDtype
from pandas.core.indexes.api import safe_sort_index

from pandas.io.formats.printing import pprint_thing

if TYPE_CHECKING:
    from pandas._typing import DtypeObj


def assert_almost_equal(
    left,
    right,
    check_dtype: bool | Literal["equiv"] = "equiv",
    rtol: float = 1.0e-5,
    atol: float = 1.0e-8,
    **kwargs,
) -> None:
    """
    Check that the left and right objects are approximately equal.

    By approximately equal, we refer to objects that are numbers or that
    contain numbers which may be equivalent to specific levels of precision.

    Parameters
    ----------
    left : object
    right : object
    check_dtype : bool or {'equiv'}, default 'equiv'
        Check dtype if both a and b are the same type. If 'equiv' is passed in,
        then `RangeIndex` and `Index` with int64 dtype are also considered
        equivalent when doing type checking.
    rtol : float, default 1e-5
        Relative tolerance.
    atol : float, default 1e-8
        Absolute tolerance.
    """
    if isinstance(left, Index):
        assert_index_equal(
            left,
            right,
            check_exact=False,
            exact=check_dtype,
            rtol=rtol,
            atol=atol,
            **kwargs,
        )

    elif isinstance(left, Series):
        assert_series_equal(
            left,
            right,
            check_exact=False,
            check_dtype=check_dtype,
            rtol=rtol,
            atol=atol,
            **kwargs,
        )

    elif isinstance(left, DataFrame):
        assert_frame_equal(
            left,
            right,
            check_exact=False,
            check_dtype=check_dtype,
            rtol=rtol,
            atol=atol,
            **kwargs,
        )

    else:
        # Other sequences.
        if check_dtype:
            if is_number(left) and is_number(right):
                # Do not compare numeric classes, like np.float64 and float.
                pass
            elif is_bool(left) and is_bool(right):
                # Do not compare bool classes, like np.bool_ and bool.
                pass
            else:
                if isinstance(left, np.ndarray) or isinstance(right, np.ndarray):
                    obj = "numpy array"
                else:
                    obj = "Input"
                assert_class_equal(left, right, obj=obj)

        # if we have "equiv", this becomes True
        _testing.assert_almost_equal(
            left, right, check_dtype=bool(check_dtype), rtol=rtol, atol=atol, **kwargs
        )


def _check_isinstance(left, right, cls) -> None:
    """
    Helper method for our assert_* methods that ensures that
    the two objects being compared have the right type before
    proceeding with the comparison.

    Parameters
    ----------
    left : The first object being compared.
    right : The second object being compared.
    cls : The class type to check against.

    Raises
    ------
    AssertionError : Either `left` or `right` is not an instance of `cls`.
    """
    cls_name = cls.__name__

    if not isinstance(left, cls):
        raise AssertionError(
            f"{cls_name} Expected type {cls}, found {type(left)} instead"
        )
    if not isinstance(right, cls):
        raise AssertionError(
            f"{cls_name} Expected type {cls}, found {type(right)} instead"
        )


def assert_dict_equal(left, right, compare_keys: bool = True) -> None:
    _check_isinstance(left, right, dict)
    _testing.assert_dict_equal(left, right, compare_keys=compare_keys)


def assert_index_equal(
    left: Index,
    right: Index,
    exact: bool | str = "equiv",
    check_names: bool = True,
    check_exact: bool = True,
    check_categorical: bool = True,
    check_order: bool = True,
    rtol: float = 1.0e-5,
    atol: float = 1.0e-8,
    obj: str = "Index",
) -> None:
    """
    Check that left and right Index are equal.

    Parameters
    ----------
    left : Index
    right : Index
    exact : bool or {'equiv'}, default 'equiv'
        Whether to check the Index class, dtype and inferred_type
        are identical. If 'equiv', then RangeIndex can be substituted for
        Index with an int64 dtype as well.
    check_names : bool, default True
        Whether to check the names attribute.
    check_exact : bool, default True
        Whether to compare number exactly.
    check_categorical : bool, default True
        Whether to compare internal Categorical exactly.
    check_order : bool, default True
        Whether to compare the order of index entries as well as their values.
        If True, both indexes must contain the same elements, in the same order.
        If False, both indexes must contain the same elements, but in any order.
    rtol : float, default 1e-5
        Relative tolerance. Only used when check_exact is False.
    atol : float, default 1e-8
        Absolute tolerance. Only used when check_exact is False.
    obj : str, default 'Index'
        Specify object name being compared, internally used to show appropriate
        assertion message.

    Examples
    --------
    >>> from pandas import testing as tm
    >>> a = pd.Index([1, 2, 3])
    >>> b = pd.Index([1, 2, 3])
    >>> tm.assert_index_equal(a, b)
    """
    __tracebackhide__ = True

    def _check_types(left, right, obj: str = "Index") -> None:
        if not exact:
            return

        assert_class_equal(left, right, exact=exact, obj=obj)
        assert_attr_equal("inferred_type", left, right, obj=obj)

        # Skip exact dtype checking when `check_categorical` is False
        if isinstance(left.dtype, CategoricalDtype) and isinstance(
            right.dtype, CategoricalDtype
        ):
            if check_categorical:
                assert_attr_equal("dtype", left, right, obj=obj)
                assert_index_equal(left.categories, right.categories, exact=exact)
            return

        assert_attr_equal("dtype", left, right, obj=obj)

    # instance validation
    _check_isinstance(left, right, Index)

    # class / dtype comparison
    _check_types(left, right, obj=obj)

    # level comparison
    if left.nlevels != right.nlevels:
        msg1 = f"{obj} levels are different"
        msg2 = f"{left.nlevels}, {left}"
        msg3 = f"{right.nlevels}, {right}"
        raise_assert_detail(obj, msg1, msg2, msg3)

    # length comparison
    if len(left) != len(right):
        msg1 = f"{obj} length are different"
        msg2 = f"{len(left)}, {left}"
        msg3 = f"{len(right)}, {right}"
        raise_assert_detail(obj, msg1, msg2, msg3)

    # If order doesn't matter then sort the index entries
    if not check_order:
        left = safe_sort_index(left)
        right = safe_sort_index(right)

    # MultiIndex special comparison for little-friendly error messages
    if isinstance(left, MultiIndex):
        right = cast(MultiIndex, right)

        for level in range(left.nlevels):
            lobj = f"MultiIndex level [{level}]"
            try:
                # try comparison on levels/codes to avoid densifying MultiIndex
                assert_index_equal(
                    left.levels[level],
                    right.levels[level],
                    exact=exact,
                    check_names=check_names,
                    check_exact=check_exact,
                    check_categorical=check_categorical,
                    rtol=rtol,
                    atol=atol,
                    obj=lobj,
                )
                assert_numpy_array_equal(left.codes[level], right.codes[level])
            except AssertionError:
                llevel = left.get_level_values(level)
                rlevel = right.get_level_values(level)

                assert_index_equal(
                    llevel,
                    rlevel,
                    exact=exact,
                    check_names=check_names,
                    check_exact=check_exact,
                    check_categorical=check_categorical,
                    rtol=rtol,
                    atol=atol,
                    obj=lobj,
                )
            # get_level_values may change dtype
            _check_types(left.levels[level], right.levels[level], obj=obj)

    # skip exact index checking when `check_categorical` is False
    elif check_exact and check_categorical:
        if not left.equals(right):
            mismatch = left._values != right._values

            if not isinstance(mismatch, np.ndarray):
                mismatch = cast("ExtensionArray", mismatch).fillna(True)

            diff = np.sum(mismatch.astype(int)) * 100.0 / len(left)
            msg = f"{obj} values are different ({np.round(diff, 5)} %)"
            raise_assert_detail(obj, msg, left, right)
    else:
        # if we have "equiv", this becomes True
        exact_bool = bool(exact)
        _testing.assert_almost_equal(
            left.values,
            right.values,
            rtol=rtol,
            atol=atol,
            check_dtype=exact_bool,
            obj=obj,
            lobj=left,
            robj=right,
        )

    # metadata comparison
    if check_names:
        assert_attr_equal("names", left, right, obj=obj)
    if isinstance(left, PeriodIndex) or isinstance(right, PeriodIndex):
        assert_attr_equal("dtype", left, right, obj=obj)
    if isinstance(left, IntervalIndex) or isinstance(right, IntervalIndex):
        assert_interval_array_equal(left._values, right._values)

    if check_categorical:
        if isinstance(left.dtype, CategoricalDtype) or isinstance(
            right.dtype, CategoricalDtype
        ):
            assert_categorical_equal(left._values, right._values, obj=f"{obj} category")


def assert_class_equal(
    left, right, exact: bool | str = True, obj: str = "Input"
) -> None:
    """
    Checks classes are equal.
    """
    __tracebackhide__ = True

    def repr_class(x):
        if isinstance(x, Index):
            # return Index as it is to include values in the error message
            return x

        return type(x).__name__

    def is_class_equiv(idx: Index) -> bool:
        """Classes that are a RangeIndex (sub-)instance or exactly an `Index` .

        This only checks class equivalence. There is a separate check that the
        dtype is int64.
        """
        return type(idx) is Index or isinstance(idx, RangeIndex)

    if type(left) == type(right):
        return

    if exact == "equiv":
        if is_class_equiv(left) and is_class_equiv(right):
            return

    msg = f"{obj} classes are different"
    raise_assert_detail(obj, msg, repr_class(left), repr_class(right))


def assert_attr_equal(attr: str, left, right, obj: str = "Attributes") -> None:
    """
    Check attributes are equal. Both objects must have attribute.

    Parameters
    ----------
    attr : str
        Attribute name being compared.
    left : object
    right : object
    obj : str, default 'Attributes'
        Specify object name being compared, internally used to show appropriate
        assertion message
    """
    __tracebackhide__ = True

    left_attr = getattr(left, attr)
    right_attr = getattr(right, attr)

    if left_attr is right_attr or is_matching_na(left_attr, right_attr):
        # e.g. both np.nan, both NaT, both pd.NA, ...
        return None

    try:
        result = left_attr == right_attr
    except TypeError:
        # datetimetz on rhs may raise TypeError
        result = False
    if (left_attr is pd.NA) ^ (right_attr is pd.NA):
        result = False
    elif not isinstance(result, bool):
        result = result.all()

    if not result:
        msg = f'Attribute "{attr}" are different'
        raise_assert_detail(obj, msg, left_attr, right_attr)
    return None


def assert_is_valid_plot_return_object(objs) -> None:
    from matplotlib.artist import Artist
    from matplotlib.axes import Axes

    if isinstance(objs, (Series, np.ndarray)):
        if isinstance(objs, Series):
            objs = objs._values
        for el in objs.ravel():
            msg = (
                "one of 'objs' is not a matplotlib Axes instance, "
                f"type encountered {repr(type(el).__name__)}"
            )
            assert isinstance(el, (Axes, dict)), msg
    else:
        msg = (
            "objs is neither an ndarray of Artist instances nor a single "
            "ArtistArtist instance, tuple, or dict, 'objs' is a "
            f"{repr(type(objs).__name__)}"
        )
        assert isinstance(objs, (Artist, tuple, dict)), msg


def assert_is_sorted(seq) -> None:
    """Assert that the sequence is sorted."""
    if isinstance(seq, (Index, Series)):
        seq = seq.values
    # sorting does not change precisions
    if isinstance(seq, np.ndarray):
        assert_numpy_array_equal(seq, np.sort(np.array(seq)))
    else:
        assert_extension_array_equal(seq, seq[seq.argsort()])


def assert_categorical_equal(
    left,
    right,
    check_dtype: bool = True,
    check_category_order: bool = True,
    obj: str = "Categorical",
) -> None:
    """
    Test that Categoricals are equivalent.

    Parameters
    ----------
    left : Categorical
    right : Categorical
    check_dtype : bool, default True
        Check that integer dtype of the codes are the same.
    check_category_order : bool, default True
        Whether the order of the categories should be compared, which
        implies identical integer codes.  If False, only the resulting
        values are compared.  The ordered attribute is
        checked regardless.
    obj : str, default 'Categorical'
        Specify object name being compared, internally used to show appropriate
        assertion message.
    """
    _check_isinstance(left, right, Categorical)

    exact: bool | str
    if isinstance(left.categories, RangeIndex) or isinstance(
        right.categories, RangeIndex
    ):
        exact = "equiv"
    else:
        # We still want to require exact matches for Index
        exact = True

    if check_category_order:
        assert_index_equal(
            left.categories, right.categories, obj=f"{obj}.categories", exact=exact
        )
        assert_numpy_array_equal(
            left.codes, right.codes, check_dtype=check_dtype, obj=f"{obj}.codes"
        )
    else:
        try:
            lc = left.categories.sort_values()
            rc = right.categories.sort_values()
        except TypeError:
            # e.g. '<' not supported between instances of 'int' and 'str'
            lc, rc = left.categories, right.categories
        assert_index_equal(lc, rc, obj=f"{obj}.categories", exact=exact)
        assert_index_equal(
            left.categories.take(left.codes),
            right.categories.take(right.codes),
            obj=f"{obj}.values",
            exact=exact,
        )

    assert_attr_equal("ordered", left, right, obj=obj)


def assert_interval_array_equal(
    left, right, exact: bool | Literal["equiv"] = "equiv", obj: str = "IntervalArray"
) -> None:
    """
    Test that two IntervalArrays are equivalent.

    Parameters
    ----------
    left, right : IntervalArray
        The IntervalArrays to compare.
    exact : bool or {'equiv'}, default 'equiv'
        Whether to check the Index class, dtype and inferred_type
        are identical. If 'equiv', then RangeIndex can be substituted for
        Index with an int64 dtype as well.
    obj : str, default 'IntervalArray'
        Specify object name being compared, internally used to show appropriate
        assertion message
    """
    _check_isinstance(left, right, IntervalArray)

    kwargs = {}
    if left._left.dtype.kind in "mM":
        # We have a DatetimeArray or TimedeltaArray
        kwargs["check_freq"] = False

    assert_equal(left._left, right._left, obj=f"{obj}.left", **kwargs)
    assert_equal(left._right, right._right, obj=f"{obj}.left", **kwargs)

    assert_attr_equal("closed", left, right, obj=obj)


def assert_period_array_equal(left, right, obj: str = "PeriodArray") -> None:
    _check_isinstance(left, right, PeriodArray)

    assert_numpy_array_equal(left._ndarray, right._ndarray, obj=f"{obj}._ndarray")
    assert_attr_equal("dtype", left, right, obj=obj)


def assert_datetime_array_equal(
    left, right, obj: str = "DatetimeArray", check_freq: bool = True
) -> None:
    __tracebackhide__ = True
    _check_isinstance(left, right, DatetimeArray)

    assert_numpy_array_equal(left._ndarray, right._ndarray, obj=f"{obj}._ndarray")
    if check_freq:
        assert_attr_equal("freq", left, right, obj=obj)
    assert_attr_equal("tz", left, right, obj=obj)


def assert_timedelta_array_equal(
    left, right, obj: str = "TimedeltaArray", check_freq: bool = True
) -> None:
    __tracebackhide__ = True
    _check_isinstance(left, right, TimedeltaArray)
    assert_numpy_array_equal(left._ndarray, right._ndarray, obj=f"{obj}._ndarray")
    if check_freq:
        assert_attr_equal("freq", left, right, obj=obj)


def raise_assert_detail(
    obj, message, left, right, diff=None, first_diff=None, index_values=None
) -> NoReturn:
    __tracebackhide__ = True

    msg = f"""{obj} are different

{message}"""

    if isinstance(index_values, Index):
        index_values = np.asarray(index_values)

    if isinstance(index_values, np.ndarray):
        msg += f"\n[index]: {pprint_thing(index_values)}"

    if isinstance(left, np.ndarray):
        left = pprint_thing(left)
    elif isinstance(left, (CategoricalDtype, NumpyEADtype)):
        left = repr(left)
    elif isinstance(left, StringDtype):
        # TODO(infer_string) this special case could be avoided if we have
        # a more informative repr https://github.com/pandas-dev/pandas/issues/59342
        left = f"StringDtype(storage={left.storage}, na_value={left.na_value})"

    if isinstance(right, np.ndarray):
        right = pprint_thing(right)
    elif isinstance(right, (CategoricalDtype, NumpyEADtype)):
        right = repr(right)
    elif isinstance(right, StringDtype):
        right = f"StringDtype(storage={right.storage}, na_value={right.na_value})"

    msg += f"""
[left]:  {left}
[right]: {right}"""

    if diff is not None:
        msg += f"\n[diff]: {diff}"

    if first_diff is not None:
        msg += f"\n{first_diff}"

    raise AssertionError(msg)


def assert_numpy_array_equal(
    left,
    right,
    strict_nan: bool = False,
    check_dtype: bool | Literal["equiv"] = True,
    err_msg=None,
    check_same=None,
    obj: str = "numpy array",
    index_values=None,
) -> None:
    """
    Check that 'np.ndarray' is equivalent.

    Parameters
    ----------
    left, right : numpy.ndarray or iterable
        The two arrays to be compared.
    strict_nan : bool, default False
        If True, consider NaN and None to be different.
    check_dtype : bool, default True
        Check dtype if both a and b are np.ndarray.
    err_msg : str, default None
        If provided, used as assertion message.
    check_same : None|'copy'|'same', default None
        Ensure left and right refer/do not refer to the same memory area.
    obj : str, default 'numpy array'
        Specify object name being compared, internally used to show appropriate
        assertion message.
    index_values : Index | numpy.ndarray, default None
        optional index (shared by both left and right), used in output.
    """
    __tracebackhide__ = True

    # instance validation
    # Show a detailed error message when classes are different
    assert_class_equal(left, right, obj=obj)
    # both classes must be an np.ndarray
    _check_isinstance(left, right, np.ndarray)

    def _get_base(obj):
        return obj.base if getattr(obj, "base", None) is not None else obj

    left_base = _get_base(left)
    right_base = _get_base(right)

    if check_same == "same":
        if left_base is not right_base:
            raise AssertionError(f"{repr(left_base)} is not {repr(right_base)}")
    elif check_same == "copy":
        if left_base is right_base:
            raise AssertionError(f"{repr(left_base)} is {repr(right_base)}")

    def _raise(left, right, err_msg) -> NoReturn:
        if err_msg is None:
            if left.shape != right.shape:
                raise_assert_detail(
                    obj, f"{obj} shapes are different", left.shape, right.shape
                )

            diff = 0
            for left_arr, right_arr in zip(left, right):
                # count up differences
                if not array_equivalent(left_arr, right_arr, strict_nan=strict_nan):
                    diff += 1

            diff = diff * 100.0 / left.size
            msg = f"{obj} values are different ({np.round(diff, 5)} %)"
            raise_assert_detail(obj, msg, left, right, index_values=index_values)

        raise AssertionError(err_msg)

    # compare shape and values
    if not array_equivalent(left, right, strict_nan=strict_nan):
        _raise(left, right, err_msg)

    if check_dtype:
        if isinstance(left, np.ndarray) and isinstance(right, np.ndarray):
            assert_attr_equal("dtype", left, right, obj=obj)


def assert_extension_array_equal(
    left,
    right,
    check_dtype: bool | Literal["equiv"] = True,
    index_values=None,
    check_exact: bool | lib.NoDefault = lib.no_default,
    rtol: float | lib.NoDefault = lib.no_default,
    atol: float | lib.NoDefault = lib.no_default,
    obj: str = "ExtensionArray",
) -> None:
    """
    Check that left and right ExtensionArrays are equal.

    Parameters
    ----------
    left, right : ExtensionArray
        The two arrays to compare.
    check_dtype : bool, default True
        Whether to check if the ExtensionArray dtypes are identical.
    index_values : Index | numpy.ndarray, default None
        Optional index (shared by both left and right), used in output.
    check_exact : bool, default False
        Whether to compare number exactly.

        .. versionchanged:: 2.2.0

            Defaults to True for integer dtypes if none of
            ``check_exact``, ``rtol`` and ``atol`` are specified.
    rtol : float, default 1e-5
        Relative tolerance. Only used when check_exact is False.
    atol : float, default 1e-8
        Absolute tolerance. Only used when check_exact is False.
    obj : str, default 'ExtensionArray'
        Specify object name being compared, internally used to show appropriate
        assertion message.

        .. versionadded:: 2.0.0

    Notes
    -----
    Missing values are checked separately from valid values.
    A mask of missing values is computed for each and checked to match.
    The remaining all-valid values are cast to object dtype and checked.

    Examples
    --------
    >>> from pandas import testing as tm
    >>> a = pd.Series([1, 2, 3, 4])
    >>> b, c = a.array, a.array
    >>> tm.assert_extension_array_equal(b, c)
    """
    if (
        check_exact is lib.no_default
        and rtol is lib.no_default
        and atol is lib.no_default
    ):
        check_exact = (
            is_numeric_dtype(left.dtype)
            and not is_float_dtype(left.dtype)
            or is_numeric_dtype(right.dtype)
            and not is_float_dtype(right.dtype)
        )
    elif check_exact is lib.no_default:
        check_exact = False

    rtol = rtol if rtol is not lib.no_default else 1.0e-5
    atol = atol if atol is not lib.no_default else 1.0e-8

    assert isinstance(left, ExtensionArray), "left is not an ExtensionArray"
    assert isinstance(right, ExtensionArray), "right is not an ExtensionArray"
    if check_dtype:
        assert_attr_equal("dtype", left, right, obj=f"Attributes of {obj}")

    if (
        isinstance(left, DatetimeLikeArrayMixin)
        and isinstance(right, DatetimeLikeArrayMixin)
        and type(right) == type(left)
    ):
        # GH 52449
        if not check_dtype and left.dtype.kind in "mM":
            if not isinstance(left.dtype, np.dtype):
                l_unit = cast(DatetimeTZDtype, left.dtype).unit
            else:
                l_unit = np.datetime_data(left.dtype)[0]
            if not isinstance(right.dtype, np.dtype):
                r_unit = cast(DatetimeTZDtype, right.dtype).unit
            else:
                r_unit = np.datetime_data(right.dtype)[0]
            if (
                l_unit != r_unit
                and compare_mismatched_resolutions(
                    left._ndarray, right._ndarray, operator.eq
                ).all()
            ):
                return
        # Avoid slow object-dtype comparisons
        # np.asarray for case where we have a np.MaskedArray
        assert_numpy_array_equal(
            np.asarray(left.asi8),
            np.asarray(right.asi8),
            index_values=index_values,
            obj=obj,
        )
        return

    left_na = np.asarray(left.isna())
    right_na = np.asarray(right.isna())
    assert_numpy_array_equal(
        left_na, right_na, obj=f"{obj} NA mask", index_values=index_values
    )

    # Specifically for StringArrayNumpySemantics, validate here we have a valid array
    if (
        isinstance(left.dtype, StringDtype)
        and left.dtype.storage == "python"
        and left.dtype.na_value is np.nan
    ):
        assert np.all(
            [np.isnan(val) for val in left._ndarray[left_na]]  # type: ignore[attr-defined]
        ), "wrong missing value sentinels"
    if (
        isinstance(right.dtype, StringDtype)
        and right.dtype.storage == "python"
        and right.dtype.na_value is np.nan
    ):
        assert np.all(
            [np.isnan(val) for val in right._ndarray[right_na]]  # type: ignore[attr-defined]
        ), "wrong missing value sentinels"

    left_valid = left[~left_na].to_numpy(dtype=object)
    right_valid = right[~right_na].to_numpy(dtype=object)
    if check_exact:
        assert_numpy_array_equal(
            left_valid, right_valid, obj=obj, index_values=index_values
        )
    else:
        _testing.assert_almost_equal(
            left_valid,
            right_valid,
            check_dtype=bool(check_dtype),
            rtol=rtol,
            atol=atol,
            obj=obj,
            index_values=index_values,
        )


# This could be refactored to use the NDFrame.equals method
def assert_series_equal(
    left,
    right,
    check_dtype: bool | Literal["equiv"] = True,
    check_index_type: bool | Literal["equiv"] = "equiv",
    check_series_type: bool = True,
    check_names: bool = True,
    check_exact: bool | lib.NoDefault = lib.no_default,
    check_datetimelike_compat: bool = False,
    check_categorical: bool = True,
    check_category_order: bool = True,
    check_freq: bool = True,
    check_flags: bool = True,
    rtol: float | lib.NoDefault = lib.no_default,
    atol: float | lib.NoDefault = lib.no_default,
    obj: str = "Series",
    *,
    check_index: bool = True,
    check_like: bool = False,
) -> None:
    """
    Check that left and right Series are equal.

    Parameters
    ----------
    left : Series
    right : Series
    check_dtype : bool, default True
        Whether to check the Series dtype is identical.
    check_index_type : bool or {'equiv'}, default 'equiv'
        Whether to check the Index class, dtype and inferred_type
        are identical.
    check_series_type : bool, default True
         Whether to check the Series class is identical.
    check_names : bool, default True
        Whether to check the Series and Index names attribute.
    check_exact : bool, default False
        Whether to compare number exactly.

        .. versionchanged:: 2.2.0

            Defaults to True for integer dtypes if none of
            ``check_exact``, ``rtol`` and ``atol`` are specified.
    check_datetimelike_compat : bool, default False
        Compare datetime-like which is comparable ignoring dtype.
    check_categorical : bool, default True
        Whether to compare internal Categorical exactly.
    check_category_order : bool, default True
        Whether to compare category order of internal Categoricals.
    check_freq : bool, default True
        Whether to check the `freq` attribute on a DatetimeIndex or TimedeltaIndex.
    check_flags : bool, default True
        Whether to check the `flags` attribute.
    rtol : float, default 1e-5
        Relative tolerance. Only used when check_exact is False.
    atol : float, default 1e-8
        Absolute tolerance. Only used when check_exact is False.
    obj : str, default 'Series'
        Specify object name being compared, internally used to show appropriate
        assertion message.
    check_index : bool, default True
        Whether to check index equivalence. If False, then compare only values.

        .. versionadded:: 1.3.0
    check_like : bool, default False
        If True, ignore the order of the index. Must be False if check_index is False.
        Note: same labels must be with the same data.

        .. versionadded:: 1.5.0

    Examples
    --------
    >>> from pandas import testing as tm
    >>> a = pd.Series([1, 2, 3, 4])
    >>> b = pd.Series([1, 2, 3, 4])
    >>> tm.assert_series_equal(a, b)
    """
    __tracebackhide__ = True
    check_exact_index = False if check_exact is lib.no_default else check_exact
    if (
        check_exact is lib.no_default
        and rtol is lib.no_default
        and atol is lib.no_default
    ):
        check_exact = (
            is_numeric_dtype(left.dtype)
            and not is_float_dtype(left.dtype)
            or is_numeric_dtype(right.dtype)
            and not is_float_dtype(right.dtype)
        )
    elif check_exact is lib.no_default:
        check_exact = False

    rtol = rtol if rtol is not lib.no_default else 1.0e-5
    atol = atol if atol is not lib.no_default else 1.0e-8

    if not check_index and check_like:
        raise ValueError("check_like must be False if check_index is False")

    # instance validation
    _check_isinstance(left, right, Series)

    if check_series_type:
        assert_class_equal(left, right, obj=obj)

    # length comparison
    if len(left) != len(right):
        msg1 = f"{len(left)}, {left.index}"
        msg2 = f"{len(right)}, {right.index}"
        raise_assert_detail(obj, "Series length are different", msg1, msg2)

    if check_flags:
        assert left.flags == right.flags, f"{repr(left.flags)} != {repr(right.flags)}"

    if check_index:
        # GH #38183
        assert_index_equal(
            left.index,
            right.index,
            exact=check_index_type,
            check_names=check_names,
            check_exact=check_exact_index,
            check_categorical=check_categorical,
            check_order=not check_like,
            rtol=rtol,
            atol=atol,
            obj=f"{obj}.index",
        )

    if check_like:
        left = left.reindex_like(right)

    if check_freq and isinstance(left.index, (DatetimeIndex, TimedeltaIndex)):
        lidx = left.index
        ridx = right.index
        assert lidx.freq == ridx.freq, (lidx.freq, ridx.freq)

    if check_dtype:
        # We want to skip exact dtype checking when `check_categorical`
        # is False. We'll still raise if only one is a `Categorical`,
        # regardless of `check_categorical`
        if (
            isinstance(left.dtype, CategoricalDtype)
            and isinstance(right.dtype, CategoricalDtype)
            and not check_categorical
        ):
            pass
        else:
            assert_attr_equal("dtype", left, right, obj=f"Attributes of {obj}")
    if check_exact:
        left_values = left._values
        right_values = right._values
        # Only check exact if dtype is numeric
        if isinstance(left_values, ExtensionArray) and isinstance(
            right_values, ExtensionArray
        ):
            assert_extension_array_equal(
                left_values,
                right_values,
                check_dtype=check_dtype,
                index_values=left.index,
                obj=str(obj),
            )
        else:
            # convert both to NumPy if not, check_dtype would raise earlier
            lv, rv = left_values, right_values
            if isinstance(left_values, ExtensionArray):
                lv = left_values.to_numpy()
            if isinstance(right_values, ExtensionArray):
                rv = right_values.to_numpy()
            assert_numpy_array_equal(
                lv,
                rv,
                check_dtype=check_dtype,
                obj=str(obj),
                index_values=left.index,
            )
    elif check_datetimelike_compat and (
        needs_i8_conversion(left.dtype) or needs_i8_conversion(right.dtype)
    ):
        # we want to check only if we have compat dtypes
        # e.g. integer and M|m are NOT compat, but we can simply check
        # the values in that case

        # datetimelike may have different objects (e.g. datetime.datetime
        # vs Timestamp) but will compare equal
        if not Index(left._values).equals(Index(right._values)):
            msg = (
                f"[datetimelike_compat=True] {left._values} "
                f"is not equal to {right._values}."
            )
            raise AssertionError(msg)
    elif isinstance(left.dtype, IntervalDtype) and isinstance(
        right.dtype, IntervalDtype
    ):
        assert_interval_array_equal(left.array, right.array)
    elif isinstance(left.dtype, CategoricalDtype) or isinstance(
        right.dtype, CategoricalDtype
    ):
        _testing.assert_almost_equal(
            left._values,
            right._values,
            rtol=rtol,
            atol=atol,
            check_dtype=bool(check_dtype),
            obj=str(obj),
            index_values=left.index,
        )
    elif isinstance(left.dtype, ExtensionDtype) and isinstance(
        right.dtype, ExtensionDtype
    ):
        assert_extension_array_equal(
            left._values,
            right._values,
            rtol=rtol,
            atol=atol,
            check_dtype=check_dtype,
            index_values=left.index,
            obj=str(obj),
        )
    elif is_extension_array_dtype_and_needs_i8_conversion(
        left.dtype, right.dtype
    ) or is_extension_array_dtype_and_needs_i8_conversion(right.dtype, left.dtype):
        assert_extension_array_equal(
            left._values,
            right._values,
            check_dtype=check_dtype,
            index_values=left.index,
            obj=str(obj),
        )
    elif needs_i8_conversion(left.dtype) and needs_i8_conversion(right.dtype):
        # DatetimeArray or TimedeltaArray
        assert_extension_array_equal(
            left._values,
            right._values,
            check_dtype=check_dtype,
            index_values=left.index,
            obj=str(obj),
        )
    else:
        _testing.assert_almost_equal(
            left._values,
            right._values,
            rtol=rtol,
            atol=atol,
            check_dtype=bool(check_dtype),
            obj=str(obj),
            index_values=left.index,
        )

    # metadata comparison
    if check_names:
        assert_attr_equal("name", left, right, obj=obj)

    if check_categorical:
        if isinstance(left.dtype, CategoricalDtype) or isinstance(
            right.dtype, CategoricalDtype
        ):
            assert_categorical_equal(
                left._values,
                right._values,
                obj=f"{obj} category",
                check_category_order=check_category_order,
            )


# This could be refactored to use the NDFrame.equals method
def assert_frame_equal(
    left,
    right,
    check_dtype: bool | Literal["equiv"] = True,
    check_index_type: bool | Literal["equiv"] = "equiv",
    check_column_type: bool | Literal["equiv"] = "equiv",
    check_frame_type: bool = True,
    check_names: bool = True,
    by_blocks: bool = False,
    check_exact: bool | lib.NoDefault = lib.no_default,
    check_datetimelike_compat: bool = False,
    check_categorical: bool = True,
    check_like: bool = False,
    check_freq: bool = True,
    check_flags: bool = True,
    rtol: float | lib.NoDefault = lib.no_default,
    atol: float | lib.NoDefault = lib.no_default,
    obj: str = "DataFrame",
) -> None:
    """
    Check that left and right DataFrame are equal.

    This function is intended to compare two DataFrames and output any
    differences. It is mostly intended for use in unit tests.
    Additional parameters allow varying the strictness of the
    equality checks performed.

    Parameters
    ----------
    left : DataFrame
        First DataFrame to compare.
    right : DataFrame
        Second DataFrame to compare.
    check_dtype : bool, default True
        Whether to check the DataFrame dtype is identical.
    check_index_type : bool or {'equiv'}, default 'equiv'
        Whether to check the Index class, dtype and inferred_type
        are identical.
    check_column_type : bool or {'equiv'}, default 'equiv'
        Whether to check the columns class, dtype and inferred_type
        are identical. Is passed as the ``exact`` argument of
        :func:`assert_index_equal`.
    check_frame_type : bool, default True
        Whether to check the DataFrame class is identical.
    check_names : bool, default True
        Whether to check that the `names` attribute for both the `index`
        and `column` attributes of the DataFrame is identical.
    by_blocks : bool, default False
        Specify how to compare internal data. If False, compare by columns.
        If True, compare by blocks.
    check_exact : bool, default False
        Whether to compare number exactly.

        .. versionchanged:: 2.2.0

            Defaults to True for integer dtypes if none of
            ``check_exact``, ``rtol`` and ``atol`` are specified.
    check_datetimelike_compat : bool, default False
        Compare datetime-like which is comparable ignoring dtype.
    check_categorical : bool, default True
        Whether to compare internal Categorical exactly.
    check_like : bool, default False
        If True, ignore the order of index & columns.
        Note: index labels must match their respective rows
        (same as in columns) - same labels must be with the same data.
    check_freq : bool, default True
        Whether to check the `freq` attribute on a DatetimeIndex or TimedeltaIndex.
    check_flags : bool, default True
        Whether to check the `flags` attribute.
    rtol : float, default 1e-5
        Relative tolerance. Only used when check_exact is False.
    atol : float, default 1e-8
        Absolute tolerance. Only used when check_exact is False.
    obj : str, default 'DataFrame'
        Specify object name being compared, internally used to show appropriate
        assertion message.

    See Also
    --------
    assert_series_equal : Equivalent method for asserting Series equality.
    DataFrame.equals : Check DataFrame equality.

    Examples
    --------
    This example shows comparing two DataFrames that are equal
    but with columns of differing dtypes.

    >>> from pandas.testing import assert_frame_equal
    >>> df1 = pd.DataFrame({'a': [1, 2], 'b': [3, 4]})
    >>> df2 = pd.DataFrame({'a': [1, 2], 'b': [3.0, 4.0]})

    df1 equals itself.

    >>> assert_frame_equal(df1, df1)

    df1 differs from df2 as column 'b' is of a different type.

    >>> assert_frame_equal(df1, df2)
    Traceback (most recent call last):
    ...
    AssertionError: Attributes of DataFrame.iloc[:, 1] (column name="b") are different

    Attribute "dtype" are different
    [left]:  int64
    [right]: float64

    Ignore differing dtypes in columns with check_dtype.

    >>> assert_frame_equal(df1, df2, check_dtype=False)
    """
    __tracebackhide__ = True
    _rtol = rtol if rtol is not lib.no_default else 1.0e-5
    _atol = atol if atol is not lib.no_default else 1.0e-8
    _check_exact = check_exact if check_exact is not lib.no_default else False

    # instance validation
    _check_isinstance(left, right, DataFrame)

    if check_frame_type:
        assert isinstance(left, type(right))
        # assert_class_equal(left, right, obj=obj)

    # shape comparison
    if left.shape != right.shape:
        raise_assert_detail(
            obj, f"{obj} shape mismatch", f"{repr(left.shape)}", f"{repr(right.shape)}"
        )

    if check_flags:
        assert left.flags == right.flags, f"{repr(left.flags)} != {repr(right.flags)}"

    # index comparison
    assert_index_equal(
        left.index,
        right.index,
        exact=check_index_type,
        check_names=check_names,
        check_exact=_check_exact,
        check_categorical=check_categorical,
        check_order=not check_like,
        rtol=_rtol,
        atol=_atol,
        obj=f"{obj}.index",
    )

    # column comparison
    assert_index_equal(
        left.columns,
        right.columns,
        exact=check_column_type,
        check_names=check_names,
        check_exact=_check_exact,
        check_categorical=check_categorical,
        check_order=not check_like,
        rtol=_rtol,
        atol=_atol,
        obj=f"{obj}.columns",
    )

    if check_like:
        left = left.reindex_like(right)

    # compare by blocks
    if by_blocks:
        rblocks = right._to_dict_of_blocks()
        lblocks = left._to_dict_of_blocks()
        for dtype in list(set(list(lblocks.keys()) + list(rblocks.keys()))):
            assert dtype in lblocks
            assert dtype in rblocks
            assert_frame_equal(
                lblocks[dtype], rblocks[dtype], check_dtype=check_dtype, obj=obj
            )

    # compare by columns
    else:
        for i, col in enumerate(left.columns):
            # We have already checked that columns match, so we can do
            #  fast location-based lookups
            lcol = left._ixs(i, axis=1)
            rcol = right._ixs(i, axis=1)

            # GH #38183
            # use check_index=False, because we do not want to run
            # assert_index_equal for each column,
            # as we already checked it for the whole dataframe before.
            assert_series_equal(
                lcol,
                rcol,
                check_dtype=check_dtype,
                check_index_type=check_index_type,
                check_exact=check_exact,
                check_names=check_names,
                check_datetimelike_compat=check_datetimelike_compat,
                check_categorical=check_categorical,
                check_freq=check_freq,
                obj=f'{obj}.iloc[:, {i}] (column name="{col}")',
                rtol=rtol,
                atol=atol,
                check_index=False,
                check_flags=False,
            )


def assert_equal(left, right, **kwargs) -> None:
    """
    Wrapper for tm.assert_*_equal to dispatch to the appropriate test function.

    Parameters
    ----------
    left, right : Index, Series, DataFrame, ExtensionArray, or np.ndarray
        The two items to be compared.
    **kwargs
        All keyword arguments are passed through to the underlying assert method.
    """
    __tracebackhide__ = True

    if isinstance(left, Index):
        assert_index_equal(left, right, **kwargs)
        if isinstance(left, (DatetimeIndex, TimedeltaIndex)):
            assert left.freq == right.freq, (left.freq, right.freq)
    elif isinstance(left, Series):
        assert_series_equal(left, right, **kwargs)
    elif isinstance(left, DataFrame):
        assert_frame_equal(left, right, **kwargs)
    elif isinstance(left, IntervalArray):
        assert_interval_array_equal(left, right, **kwargs)
    elif isinstance(left, PeriodArray):
        assert_period_array_equal(left, right, **kwargs)
    elif isinstance(left, DatetimeArray):
        assert_datetime_array_equal(left, right, **kwargs)
    elif isinstance(left, TimedeltaArray):
        assert_timedelta_array_equal(left, right, **kwargs)
    elif isinstance(left, ExtensionArray):
        assert_extension_array_equal(left, right, **kwargs)
    elif isinstance(left, np.ndarray):
        assert_numpy_array_equal(left, right, **kwargs)
    elif isinstance(left, str):
        assert kwargs == {}
        assert left == right
    else:
        assert kwargs == {}
        assert_almost_equal(left, right)


def assert_sp_array_equal(left, right) -> None:
    """
    Check that the left and right SparseArray are equal.

    Parameters
    ----------
    left : SparseArray
    right : SparseArray
    """
    _check_isinstance(left, right, pd.arrays.SparseArray)

    assert_numpy_array_equal(left.sp_values, right.sp_values)

    # SparseIndex comparison
    assert isinstance(left.sp_index, SparseIndex)
    assert isinstance(right.sp_index, SparseIndex)

    left_index = left.sp_index
    right_index = right.sp_index

    if not left_index.equals(right_index):
        raise_assert_detail(
            "SparseArray.index", "index are not equal", left_index, right_index
        )
    else:
        # Just ensure a
        pass

    assert_attr_equal("fill_value", left, right)
    assert_attr_equal("dtype", left, right)
    assert_numpy_array_equal(left.to_dense(), right.to_dense())


def assert_contains_all(iterable, dic) -> None:
    for k in iterable:
        assert k in dic, f"Did not contain item: {repr(k)}"


def assert_copy(iter1, iter2, **eql_kwargs) -> None:
    """
    iter1, iter2: iterables that produce elements
    comparable with assert_almost_equal

    Checks that the elements are equal, but not
    the same object. (Does not check that items
    in sequences are also not the same object)
    """
    for elem1, elem2 in zip(iter1, iter2):
        assert_almost_equal(elem1, elem2, **eql_kwargs)
        msg = (
            f"Expected object {repr(type(elem1))} and object {repr(type(elem2))} to be "
            "different objects, but they were the same object."
        )
        assert elem1 is not elem2, msg


def is_extension_array_dtype_and_needs_i8_conversion(
    left_dtype: DtypeObj, right_dtype: DtypeObj
) -> bool:
    """
    Checks that we have the combination of an ExtensionArraydtype and
    a dtype that should be converted to int64

    Returns
    -------
    bool

    Related to issue #37609
    """
    return isinstance(left_dtype, ExtensionDtype) and needs_i8_conversion(right_dtype)


def assert_indexing_slices_equivalent(ser: Series, l_slc: slice, i_slc: slice) -> None:
    """
    Check that ser.iloc[i_slc] matches ser.loc[l_slc] and, if applicable,
    ser[l_slc].
    """
    expected = ser.iloc[i_slc]

    assert_series_equal(ser.loc[l_slc], expected)

    if not is_integer_dtype(ser.index):
        # For integer indices, .loc and plain getitem are position-based.
        assert_series_equal(ser[l_slc], expected)


def assert_metadata_equivalent(
    left: DataFrame | Series, right: DataFrame | Series | None = None
) -> None:
    """
    Check that ._metadata attributes are equivalent.
    """
    for attr in left._metadata:
        val = getattr(left, attr, None)
        if right is None:
            assert val is None
        else:
            assert val == getattr(right, attr, None)
```
