## Supplementary software v0.2.1 for "Virtual control arms for paediatric myopia trials: external validation of axial-elongation models": compat.py

```
"""
Helpers for sharing tests between DataFrame/Series
"""
from __future__ import annotations

from typing import TYPE_CHECKING

from pandas import DataFrame

if TYPE_CHECKING:
    from pandas._typing import DtypeObj


def get_dtype(obj) -> DtypeObj:
    if isinstance(obj, DataFrame):
        # Note: we are assuming only one column
        return obj.dtypes.iat[0]
    else:
        return obj.dtype


def get_obj(df: DataFrame, klass):
    """
    For sharing tests using frame_or_series, either return the DataFrame
    unchanged or return it's first column as a Series.
    """
    if klass is DataFrame:
        return df
    return df._ixs(0, axis=1)
```
