## Supplementary software v0.2.1 for "Virtual control arms for paediatric myopia trials: external validation of axial-elongation models": contexts.py

```
from __future__ import annotations

from contextlib import contextmanager
import os
from pathlib import Path
import tempfile
from typing import (
    IO,
    TYPE_CHECKING,
    Any,
)
import uuid

from pandas._config import using_copy_on_write

from pandas.compat import PYPY
from pandas.errors import ChainedAssignmentError

from pandas import set_option

from pandas.io.common import get_handle

if TYPE_CHECKING:
    from collections.abc import Generator

    from pandas._typing import (
        BaseBuffer,
        CompressionOptions,
        FilePath,
    )


@contextmanager
def decompress_file(
    path: FilePath | BaseBuffer, compression: CompressionOptions
) -> Generator[IO[bytes], None, None]:
    """
    Open a compressed file and return a file object.

    Parameters
    ----------
    path : str
        The path where the file is read from.

    compression : {'gzip', 'bz2', 'zip', 'xz', 'zstd', None}
        Name of the decompression to use

    Returns
    -------
    file object
    """
    with get_handle(path, "rb", compression=compression, is_text=False) as handle:
        yield handle.handle


@contextmanager
def set_timezone(tz: str) -> Generator[None, None, None]:
    """
    Context manager for temporarily setting a timezone.

    Parameters
    ----------
    tz : str
        A string representing a valid timezone.

    Examples
    --------
    >>> from datetime import datetime
    >>> from dateutil.tz import tzlocal
    >>> tzlocal().tzname(datetime(2021, 1, 1))  # doctest: +SKIP
    'IST'

    >>> with set_timezone('US/Eastern'):
    ...     tzlocal().tzname(datetime(2021, 1, 1))
    ...
    'EST'
    """
    import time

    def setTZ(tz) -> None:
        if hasattr(time, "tzset"):
            if tz is None:
                try:
                    del os.environ["TZ"]
                except KeyError:
                    pass
            else:
                os.environ["TZ"] = tz
                time.tzset()

    orig_tz = os.environ.get("TZ")
    setTZ(tz)
    try:
        yield
    finally:
        setTZ(orig_tz)


@contextmanager
def ensure_clean(
    filename=None, return_filelike: bool = False, **kwargs: Any
) -> Generator[Any, None, None]:
    """
    Gets a temporary path and agrees to remove on close.

    This implementation does not use tempfile.mkstemp to avoid having a file handle.
    If the code using the returned path wants to delete the file itself, windows
    requires that no program has a file handle to it.

    Parameters
    ----------
    filename : str (optional)
        suffix of the created file.
    return_filelike : bool (default False)
        if True, returns a file-like which is *always* cleaned. Necessary for
        savefig and other functions which want to append extensions.
    **kwargs
        Additional keywords are passed to open().

    """
    folder = Path(tempfile.gettempdir())

    if filename is None:
        filename = ""
    filename = str(uuid.uuid4()) + filename
    path = folder / filename

    path.touch()

    handle_or_str: str | IO = str(path)
    encoding = kwargs.pop("encoding", None)
    if return_filelike:
        kwargs.setdefault("mode", "w+b")
        if encoding is None and "b" not in kwargs["mode"]:
            encoding = "utf-8"
        handle_or_str = open(path, encoding=encoding, **kwargs)

    try:
        yield handle_or_str
    finally:
        if not isinstance(handle_or_str, str):
            handle_or_str.close()
        if path.is_file():
            path.unlink()


@contextmanager
def with_csv_dialect(name: str, **kwargs) -> Generator[None, None, None]:
    """
    Context manager to temporarily register a CSV dialect for parsing CSV.

    Parameters
    ----------
    name : str
        The name of the dialect.
    kwargs : mapping
        The parameters for the dialect.

    Raises
    ------
    ValueError : the name of the dialect conflicts with a builtin one.

    See Also
    --------
    csv : Python's CSV library.
    """
    import csv

    _BUILTIN_DIALECTS = {"excel", "excel-tab", "unix"}

    if name in _BUILTIN_DIALECTS:
        raise ValueError("Cannot override builtin dialect.")

    csv.register_dialect(name, **kwargs)
    try:
        yield
    finally:
        csv.unregister_dialect(name)


@contextmanager
def use_numexpr(use, min_elements=None) -> Generator[None, None, None]:
    from pandas.core.computation import expressions as expr

    if min_elements is None:
        min_elements = expr._MIN_ELEMENTS

    olduse = expr.USE_NUMEXPR
    oldmin = expr._MIN_ELEMENTS
    set_option("compute.use_numexpr", use)
    expr._MIN_ELEMENTS = min_elements
    try:
        yield
    finally:
        expr._MIN_ELEMENTS = oldmin
        set_option("compute.use_numexpr", olduse)


def raises_chained_assignment_error(warn=True, extra_warnings=(), extra_match=()):
    from pandas._testing import assert_produces_warning

    if not warn:
        from contextlib import nullcontext

        return nullcontext()

    if PYPY and not extra_warnings:
        from contextlib import nullcontext

        return nullcontext()
    elif PYPY and extra_warnings:
        return assert_produces_warning(
            extra_warnings,
            match="|".join(extra_match),
        )
    else:
        if using_copy_on_write():
            warning = ChainedAssignmentError
            match = (
                "A value is trying to be set on a copy of a DataFrame or Series "
                "through chained assignment"
            )
        else:
            warning = FutureWarning  # type: ignore[assignment]
            # TODO update match
            match = "ChainedAssignmentError"
        if extra_warnings:
            warning = (warning, *extra_warnings)  # type: ignore[assignment]
        return assert_produces_warning(
            warning,
            match="|".join((match, *extra_match)),
        )


def assert_cow_warning(warn=True, match=None, **kwargs):
    """
    Assert that a warning is raised in the CoW warning mode.

    Parameters
    ----------
    warn : bool, default True
        By default, check that a warning is raised. Can be turned off by passing False.
    match : str
        The warning message to match against, if different from the default.
    kwargs
        Passed through to assert_produces_warning
    """
    from pandas._testing import assert_produces_warning

    if not warn:
        from contextlib import nullcontext

        return nullcontext()

    if not match:
        match = "Setting a value on a view"

    return assert_produces_warning(FutureWarning, match=match, **kwargs)
```
