## Supplementary software v0.2.1 for "Virtual control arms for paediatric myopia trials: external validation of axial-elongation models": _typing.py

```
from __future__ import annotations

from collections.abc import (
    Hashable,
    Iterator,
    Mapping,
    MutableMapping,
    Sequence,
)
from datetime import (
    date,
    datetime,
    timedelta,
    tzinfo,
)
from os import PathLike
import sys
from typing import (
    TYPE_CHECKING,
    Any,
    Callable,
    Literal,
    Optional,
    Protocol,
    Type as type_t,
    TypeVar,
    Union,
    overload,
)

import numpy as np

# To prevent import cycles place any internal imports in the branch below
# and use a string literal forward reference to it in subsequent types
# https://mypy.readthedocs.io/en/latest/common_issues.html#import-cycles
if TYPE_CHECKING:
    import numpy.typing as npt

    from pandas._libs import (
        NaTType,
        Period,
        Timedelta,
        Timestamp,
    )
    from pandas._libs.tslibs import BaseOffset

    from pandas.core.dtypes.dtypes import ExtensionDtype

    from pandas import Interval
    from pandas.arrays import (
        DatetimeArray,
        TimedeltaArray,
    )
    from pandas.core.arrays.base import ExtensionArray
    from pandas.core.frame import DataFrame
    from pandas.core.generic import NDFrame
    from pandas.core.groupby.generic import (
        DataFrameGroupBy,
        GroupBy,
        SeriesGroupBy,
    )
    from pandas.core.indexes.base import Index
    from pandas.core.internals import (
        ArrayManager,
        BlockManager,
        SingleArrayManager,
        SingleBlockManager,
    )
    from pandas.core.resample import Resampler
    from pandas.core.series import Series
    from pandas.core.window.rolling import BaseWindow

    from pandas.io.formats.format import EngFormatter
    from pandas.tseries.holiday import AbstractHolidayCalendar

    ScalarLike_co = Union[
        int,
        float,
        complex,
        str,
        bytes,
        np.generic,
    ]

    # numpy compatible types
    NumpyValueArrayLike = Union[ScalarLike_co, npt.ArrayLike]
    # Name "npt._ArrayLikeInt_co" is not defined  [name-defined]
    NumpySorter = Optional[npt._ArrayLikeInt_co]  # type: ignore[name-defined]

    from typing import SupportsIndex

    if sys.version_info >= (3, 10):
        from typing import TypeGuard  # pyright: ignore[reportUnusedImport]
    else:
        from typing_extensions import TypeGuard  # pyright: ignore[reportUnusedImport]

    if sys.version_info >= (3, 11):
        from typing import Self  # pyright: ignore[reportUnusedImport]
    else:
        from typing_extensions import Self  # pyright: ignore[reportUnusedImport]
else:
    npt: Any = None
    Self: Any = None
    TypeGuard: Any = None

HashableT = TypeVar("HashableT", bound=Hashable)
MutableMappingT = TypeVar("MutableMappingT", bound=MutableMapping)

# array-like

ArrayLike = Union["ExtensionArray", np.ndarray]
AnyArrayLike = Union[ArrayLike, "Index", "Series"]
TimeArrayLike = Union["DatetimeArray", "TimedeltaArray"]

# list-like

# from https://github.com/hauntsaninja/useful_types
# includes Sequence-like objects but excludes str and bytes
_T_co = TypeVar("_T_co", covariant=True)


class SequenceNotStr(Protocol[_T_co]):
    @overload
    def __getitem__(self, index: SupportsIndex, /) -> _T_co:
        ...

    @overload
    def __getitem__(self, index: slice, /) -> Sequence[_T_co]:
        ...

    def __contains__(self, value: object, /) -> bool:
        ...

    def __len__(self) -> int:
        ...

    def __iter__(self) -> Iterator[_T_co]:
        ...

    def index(self, value: Any, /, start: int = 0, stop: int = ...) -> int:
        ...

    def count(self, value: Any, /) -> int:
        ...

    def __reversed__(self) -> Iterator[_T_co]:
        ...


ListLike = Union[AnyArrayLike, SequenceNotStr, range]

# scalars

PythonScalar = Union[str, float, bool]
DatetimeLikeScalar = Union["Period", "Timestamp", "Timedelta"]
PandasScalar = Union["Period", "Timestamp", "Timedelta", "Interval"]
Scalar = Union[PythonScalar, PandasScalar, np.datetime64, np.timedelta64, date]
IntStrT = TypeVar("IntStrT", bound=Union[int, str])


# timestamp and timedelta convertible types

TimestampConvertibleTypes = Union[
    "Timestamp", date, np.datetime64, np.int64, float, str
]
TimestampNonexistent = Union[
    Literal["shift_forward", "shift_backward", "NaT", "raise"], timedelta
]
TimedeltaConvertibleTypes = Union[
    "Timedelta", timedelta, np.timedelta64, np.int64, float, str
]
Timezone = Union[str, tzinfo]

ToTimestampHow = Literal["s", "e", "start", "end"]

# NDFrameT is stricter and ensures that the same subclass of NDFrame always is
# used. E.g. `def func(a: NDFrameT) -> NDFrameT: ...` means that if a
# Series is passed into a function, a Series is always returned and if a DataFrame is
# passed in, a DataFrame is always returned.
NDFrameT = TypeVar("NDFrameT", bound="NDFrame")

NumpyIndexT = TypeVar("NumpyIndexT", np.ndarray, "Index")

AxisInt = int
Axis = Union[AxisInt, Literal["index", "columns", "rows"]]
IndexLabel = Union[Hashable, Sequence[Hashable]]
Level = Hashable
Shape = tuple[int, ...]
Suffixes = tuple[Optional[str], Optional[str]]
Ordered = Optional[bool]
JSONSerializable = Optional[Union[PythonScalar, list, dict]]
Frequency = Union[str, "BaseOffset"]
Axes = ListLike

RandomState = Union[
    int,
    np.ndarray,
    np.random.Generator,
    np.random.BitGenerator,
    np.random.RandomState,
]

# dtypes
NpDtype = Union[str, np.dtype, type_t[Union[str, complex, bool, object]]]
Dtype = Union["ExtensionDtype", NpDtype]
AstypeArg = Union["ExtensionDtype", "npt.DTypeLike"]
# DtypeArg specifies all allowable dtypes in a functions its dtype argument
DtypeArg = Union[Dtype, dict[Hashable, Dtype]]
DtypeObj = Union[np.dtype, "ExtensionDtype"]

# converters
ConvertersArg = dict[Hashable, Callable[[Dtype], Dtype]]

# parse_dates
ParseDatesArg = Union[
    bool, list[Hashable], list[list[Hashable]], dict[Hashable, list[Hashable]]
]

# For functions like rename that convert one label to another
Renamer = Union[Mapping[Any, Hashable], Callable[[Any], Hashable]]

# to maintain type information across generic functions and parametrization
T = TypeVar("T")

# used in decorators to preserve the signature of the function it decorates
# see https://mypy.readthedocs.io/en/stable/generics.html#declaring-decorators
FuncType = Callable[..., Any]
F = TypeVar("F", bound=FuncType)

# types of vectorized key functions for DataFrame::sort_values and
# DataFrame::sort_index, among others
ValueKeyFunc = Optional[Callable[["Series"], Union["Series", AnyArrayLike]]]
IndexKeyFunc = Optional[Callable[["Index"], Union["Index", AnyArrayLike]]]

# types of `func` kwarg for DataFrame.aggregate and Series.aggregate
AggFuncTypeBase = Union[Callable, str]
AggFuncTypeDict = MutableMapping[
    Hashable, Union[AggFuncTypeBase, list[AggFuncTypeBase]]
]
AggFuncType = Union[
    AggFuncTypeBase,
    list[AggFuncTypeBase],
    AggFuncTypeDict,
]
AggObjType = Union[
    "Series",
    "DataFrame",
    "GroupBy",
    "SeriesGroupBy",
    "DataFrameGroupBy",
    "BaseWindow",
    "Resampler",
]

PythonFuncType = Callable[[Any], Any]

# filenames and file-like-objects
AnyStr_co = TypeVar("AnyStr_co", str, bytes, covariant=True)
AnyStr_contra = TypeVar("AnyStr_contra", str, bytes, contravariant=True)


class BaseBuffer(Protocol):
    @property
    def mode(self) -> str:
        # for _get_filepath_or_buffer
        ...

    def seek(self, __offset: int, __whence: int = ...) -> int:
        # with one argument: gzip.GzipFile, bz2.BZ2File
        # with two arguments: zip.ZipFile, read_sas
        ...

    def seekable(self) -> bool:
        # for bz2.BZ2File
        ...

    def tell(self) -> int:
        # for zip.ZipFile, read_stata, to_stata
        ...


class ReadBuffer(BaseBuffer, Protocol[AnyStr_co]):
    def read(self, __n: int = ...) -> AnyStr_co:
        # for BytesIOWrapper, gzip.GzipFile, bz2.BZ2File
        ...


class WriteBuffer(BaseBuffer, Protocol[AnyStr_contra]):
    def write(self, __b: AnyStr_contra) -> Any:
        # for gzip.GzipFile, bz2.BZ2File
        ...

    def flush(self) -> Any:
        # for gzip.GzipFile, bz2.BZ2File
        ...


class ReadPickleBuffer(ReadBuffer[bytes], Protocol):
    def readline(self) -> bytes:
        ...


class WriteExcelBuffer(WriteBuffer[bytes], Protocol):
    def truncate(self, size: int | None = ...) -> int:
        ...


class ReadCsvBuffer(ReadBuffer[AnyStr_co], Protocol):
    def __iter__(self) -> Iterator[AnyStr_co]:
        # for engine=python
        ...

    def fileno(self) -> int:
        # for _MMapWrapper
        ...

    def readline(self) -> AnyStr_co:
        # for engine=python
        ...

    @property
    def closed(self) -> bool:
        # for enine=pyarrow
        ...


FilePath = Union[str, "PathLike[str]"]

# for arbitrary kwargs passed during reading/writing files
StorageOptions = Optional[dict[str, Any]]


# compression keywords and compression
CompressionDict = dict[str, Any]
CompressionOptions = Optional[
    Union[Literal["infer", "gzip", "bz2", "zip", "xz", "zstd", "tar"], CompressionDict]
]

# types in DataFrameFormatter
FormattersType = Union[
    list[Callable], tuple[Callable, ...], Mapping[Union[str, int], Callable]
]
ColspaceType = Mapping[Hashable, Union[str, int]]
FloatFormatType = Union[str, Callable, "EngFormatter"]
ColspaceArgType = Union[
    str, int, Sequence[Union[str, int]], Mapping[Hashable, Union[str, int]]
]

# Arguments for fillna()
FillnaOptions = Literal["backfill", "bfill", "ffill", "pad"]
InterpolateOptions = Literal[
    "linear",
    "time",
    "index",
    "values",
    "nearest",
    "zero",
    "slinear",
    "quadratic",
    "cubic",
    "barycentric",
    "polynomial",
    "krogh",
    "piecewise_polynomial",
    "spline",
    "pchip",
    "akima",
    "cubicspline",
    "from_derivatives",
]

# internals
Manager = Union[
    "ArrayManager", "SingleArrayManager", "BlockManager", "SingleBlockManager"
]
SingleManager = Union["SingleArrayManager", "SingleBlockManager"]
Manager2D = Union["ArrayManager", "BlockManager"]

# indexing
# PositionalIndexer -> valid 1D positional indexer, e.g. can pass
# to ndarray.__getitem__
# ScalarIndexer is for a single value as the index
# SequenceIndexer is for list like or slices (but not tuples)
# PositionalIndexerTuple is extends the PositionalIndexer for 2D arrays
# These are used in various __getitem__ overloads
# TODO(typing#684): add Ellipsis, see
# https://github.com/python/typing/issues/684#issuecomment-548203158
# https://bugs.python.org/issue41810
# Using List[int] here rather than Sequence[int] to disallow tuples.
ScalarIndexer = Union[int, np.integer]
SequenceIndexer = Union[slice, list[int], np.ndarray]
PositionalIndexer = Union[ScalarIndexer, SequenceIndexer]
PositionalIndexerTuple = tuple[PositionalIndexer, PositionalIndexer]
PositionalIndexer2D = Union[PositionalIndexer, PositionalIndexerTuple]
if TYPE_CHECKING:
    TakeIndexer = Union[Sequence[int], Sequence[np.integer], npt.NDArray[np.integer]]
else:
    TakeIndexer = Any

# Shared by functions such as drop and astype
IgnoreRaise = Literal["ignore", "raise"]

# Windowing rank methods
WindowingRankType = Literal["average", "min", "max"]

# read_csv engines
CSVEngine = Literal["c", "python", "pyarrow", "python-fwf"]

# read_json engines
JSONEngine = Literal["ujson", "pyarrow"]

# read_xml parsers
XMLParsers = Literal["lxml", "etree"]

# read_html flavors
HTMLFlavors = Literal["lxml", "html5lib", "bs4"]

# Interval closed type
IntervalLeftRight = Literal["left", "right"]
IntervalClosedType = Union[IntervalLeftRight, Literal["both", "neither"]]

# datetime and NaTType
DatetimeNaTType = Union[datetime, "NaTType"]
DateTimeErrorChoices = Union[IgnoreRaise, Literal["coerce"]]

# sort_index
SortKind = Literal["quicksort", "mergesort", "heapsort", "stable"]
NaPosition = Literal["first", "last"]

# Arguments for nsmalles and n_largest
NsmallestNlargestKeep = Literal["first", "last", "all"]

# quantile interpolation
QuantileInterpolation = Literal["linear", "lower", "higher", "midpoint", "nearest"]

# plotting
PlottingOrientation = Literal["horizontal", "vertical"]

# dropna
AnyAll = Literal["any", "all"]

# merge
MergeHow = Literal["left", "right", "inner", "outer", "cross"]
MergeValidate = Literal[
    "one_to_one",
    "1:1",
    "one_to_many",
    "1:m",
    "many_to_one",
    "m:1",
    "many_to_many",
    "m:m",
]

# join
JoinHow = Literal["left", "right", "inner", "outer"]
JoinValidate = Literal[
    "one_to_one",
    "1:1",
    "one_to_many",
    "1:m",
    "many_to_one",
    "m:1",
    "many_to_many",
    "m:m",
]

# reindex
ReindexMethod = Union[FillnaOptions, Literal["nearest"]]

MatplotlibColor = Union[str, Sequence[float]]
TimeGrouperOrigin = Union[
    "Timestamp", Literal["epoch", "start", "start_day", "end", "end_day"]
]
TimeAmbiguous = Union[Literal["infer", "NaT", "raise"], "npt.NDArray[np.bool_]"]
TimeNonexistent = Union[
    Literal["shift_forward", "shift_backward", "NaT", "raise"], timedelta
]
DropKeep = Literal["first", "last", False]
CorrelationMethod = Union[
    Literal["pearson", "kendall", "spearman"], Callable[[np.ndarray, np.ndarray], float]
]
AlignJoin = Literal["outer", "inner", "left", "right"]
DtypeBackend = Literal["pyarrow", "numpy_nullable"]

TimeUnit = Literal["s", "ms", "us", "ns"]
OpenFileErrors = Literal[
    "strict",
    "ignore",
    "replace",
    "surrogateescape",
    "xmlcharrefreplace",
    "backslashreplace",
    "namereplace",
]

# update
UpdateJoin = Literal["left"]

# applymap
NaAction = Literal["ignore"]

# from_dict
FromDictOrient = Literal["columns", "index", "tight"]

# to_gbc
ToGbqIfexist = Literal["fail", "replace", "append"]

# to_stata
ToStataByteorder = Literal[">", "<", "little", "big"]

# ExcelWriter
ExcelWriterIfSheetExists = Literal["error", "new", "replace", "overlay"]

# Offsets
OffsetCalendar = Union[np.busdaycalendar, "AbstractHolidayCalendar"]

# read_csv: usecols
UsecolsArgType = Union[
    SequenceNotStr[Hashable],
    range,
    AnyArrayLike,
    Callable[[HashableT], bool],
    None,
]
```
