## Supplementary software v0.2.1 for "Virtual control arms for paediatric myopia trials: external validation of axial-elongation models": _version_meson.py

```
__version__="2.3.1"
__git_version__="c888af6d0bb674932007623c0867e1fbd4bdc2c6"
```
