## Supplementary software v0.2.1 for "Virtual control arms for paediatric myopia trials: external validation of axial-elongation models": __init__.py

```
""" public toolkit API """
from pandas.api import (
    extensions,
    indexers,
    interchange,
    types,
    typing,
)

__all__ = [
    "interchange",
    "extensions",
    "indexers",
    "types",
    "typing",
]
```
