## Supplementary software v0.2.1 for "Virtual control arms for paediatric myopia trials: external validation of axial-elongation models": __init__.py

```
"""
Public API for extending pandas objects.
"""

from pandas._libs.lib import no_default

from pandas.core.dtypes.base import (
    ExtensionDtype,
    register_extension_dtype,
)

from pandas.core.accessor import (
    register_dataframe_accessor,
    register_index_accessor,
    register_series_accessor,
)
from pandas.core.algorithms import take
from pandas.core.arrays import (
    ExtensionArray,
    ExtensionScalarOpsMixin,
)

__all__ = [
    "no_default",
    "ExtensionDtype",
    "register_extension_dtype",
    "register_dataframe_accessor",
    "register_index_accessor",
    "register_series_accessor",
    "take",
    "ExtensionArray",
    "ExtensionScalarOpsMixin",
]
```
