## Supplementary software v0.2.1 for "Virtual control arms for paediatric myopia trials: external validation of axial-elongation models": __init__.py

```
"""
Public API for Rolling Window Indexers.
"""

from pandas.core.indexers import check_array_indexer
from pandas.core.indexers.objects import (
    BaseIndexer,
    FixedForwardWindowIndexer,
    VariableOffsetWindowIndexer,
)

__all__ = [
    "check_array_indexer",
    "BaseIndexer",
    "FixedForwardWindowIndexer",
    "VariableOffsetWindowIndexer",
]
```
