## Supplementary software v0.2.1 for "Virtual control arms for paediatric myopia trials: external validation of axial-elongation models": __init__.py

```
"""
Public API for DataFrame interchange protocol.
"""

from pandas.core.interchange.dataframe_protocol import DataFrame
from pandas.core.interchange.from_dataframe import from_dataframe

__all__ = ["from_dataframe", "DataFrame"]
```
