## Supplementary software v0.2.1 for "Virtual control arms for paediatric myopia trials: external validation of axial-elongation models": __init__.py

```
"""
Public toolkit API.
"""

from pandas._libs.lib import infer_dtype

from pandas.core.dtypes.api import *  # noqa: F403
from pandas.core.dtypes.concat import union_categoricals
from pandas.core.dtypes.dtypes import (
    CategoricalDtype,
    DatetimeTZDtype,
    IntervalDtype,
    PeriodDtype,
)

__all__ = [
    "infer_dtype",
    "union_categoricals",
    "CategoricalDtype",
    "DatetimeTZDtype",
    "IntervalDtype",
    "PeriodDtype",
]
```
