## Supplementary software v0.2.1 for "Virtual control arms for paediatric myopia trials: external validation of axial-elongation models": __init__.py

```
"""
Public API classes that store intermediate results useful for type-hinting.
"""

from pandas._libs import NaTType
from pandas._libs.missing import NAType

from pandas.core.groupby import (
    DataFrameGroupBy,
    SeriesGroupBy,
)
from pandas.core.resample import (
    DatetimeIndexResamplerGroupby,
    PeriodIndexResamplerGroupby,
    Resampler,
    TimedeltaIndexResamplerGroupby,
    TimeGrouper,
)
from pandas.core.window import (
    Expanding,
    ExpandingGroupby,
    ExponentialMovingWindow,
    ExponentialMovingWindowGroupby,
    Rolling,
    RollingGroupby,
    Window,
)

# TODO: Can't import Styler without importing jinja2
# from pandas.io.formats.style import Styler
from pandas.io.json._json import JsonReader
from pandas.io.stata import StataReader

__all__ = [
    "DataFrameGroupBy",
    "DatetimeIndexResamplerGroupby",
    "Expanding",
    "ExpandingGroupby",
    "ExponentialMovingWindow",
    "ExponentialMovingWindowGroupby",
    "JsonReader",
    "NaTType",
    "NAType",
    "PeriodIndexResamplerGroupby",
    "Resampler",
    "Rolling",
    "RollingGroupby",
    "SeriesGroupBy",
    "StataReader",
    # See TODO above
    # "Styler",
    "TimedeltaIndexResamplerGroupby",
    "TimeGrouper",
    "Window",
]
```
