## Supplementary software v0.2.1 for "Virtual control arms for paediatric myopia trials: external validation of axial-elongation models": __init__.py

```
"""
All of pandas' ExtensionArrays.

See :ref:`extending.extension-types` for more.
"""
from pandas.core.arrays import (
    ArrowExtensionArray,
    ArrowStringArray,
    BooleanArray,
    Categorical,
    DatetimeArray,
    FloatingArray,
    IntegerArray,
    IntervalArray,
    NumpyExtensionArray,
    PeriodArray,
    SparseArray,
    StringArray,
    TimedeltaArray,
)

__all__ = [
    "ArrowExtensionArray",
    "ArrowStringArray",
    "BooleanArray",
    "Categorical",
    "DatetimeArray",
    "FloatingArray",
    "IntegerArray",
    "IntervalArray",
    "NumpyExtensionArray",
    "PeriodArray",
    "SparseArray",
    "StringArray",
    "TimedeltaArray",
]


def __getattr__(name: str) -> type[NumpyExtensionArray]:
    if name == "PandasArray":
        # GH#53694
        import warnings

        from pandas.util._exceptions import find_stack_level

        warnings.warn(
            "PandasArray has been renamed NumpyExtensionArray. Use that "
            "instead. This alias will be removed in a future version.",
            FutureWarning,
            stacklevel=find_stack_level(),
        )
        return NumpyExtensionArray
    raise AttributeError(f"module 'pandas.arrays' has no attribute '{name}'")
```
