## Supplementary software v0.2.1 for "Virtual control arms for paediatric myopia trials: external validation of axial-elongation models": __init__.py

```
"""
compat
======

Cross-compatible functions for different versions of Python.

Other items:
* platform checker
"""
from __future__ import annotations

import os
import platform
import sys
from typing import TYPE_CHECKING

from pandas.compat._constants import (
    IS64,
    ISMUSL,
    PY310,
    PY311,
    PY312,
    PYPY,
)
import pandas.compat.compressors
from pandas.compat.numpy import is_numpy_dev
from pandas.compat.pyarrow import (
    HAS_PYARROW,
    pa_version_under10p1,
    pa_version_under11p0,
    pa_version_under13p0,
    pa_version_under14p0,
    pa_version_under14p1,
    pa_version_under16p0,
    pa_version_under17p0,
    pa_version_under18p0,
    pa_version_under19p0,
    pa_version_under20p0,
    pa_version_under21p0,
)

if TYPE_CHECKING:
    from pandas._typing import F


def set_function_name(f: F, name: str, cls: type) -> F:
    """
    Bind the name/qualname attributes of the function.
    """
    f.__name__ = name
    f.__qualname__ = f"{cls.__name__}.{name}"
    f.__module__ = cls.__module__
    return f


def is_platform_little_endian() -> bool:
    """
    Checking if the running platform is little endian.

    Returns
    -------
    bool
        True if the running platform is little endian.
    """
    return sys.byteorder == "little"


def is_platform_windows() -> bool:
    """
    Checking if the running platform is windows.

    Returns
    -------
    bool
        True if the running platform is windows.
    """
    return sys.platform in ["win32", "cygwin"]


def is_platform_linux() -> bool:
    """
    Checking if the running platform is linux.

    Returns
    -------
    bool
        True if the running platform is linux.
    """
    return sys.platform == "linux"


def is_platform_mac() -> bool:
    """
    Checking if the running platform is mac.

    Returns
    -------
    bool
        True if the running platform is mac.
    """
    return sys.platform == "darwin"


def is_platform_arm() -> bool:
    """
    Checking if the running platform use ARM architecture.

    Returns
    -------
    bool
        True if the running platform uses ARM architecture.
    """
    return platform.machine() in ("arm64", "aarch64") or platform.machine().startswith(
        "armv"
    )


def is_platform_power() -> bool:
    """
    Checking if the running platform use Power architecture.

    Returns
    -------
    bool
        True if the running platform uses ARM architecture.
    """
    return platform.machine() in ("ppc64", "ppc64le")


def is_ci_environment() -> bool:
    """
    Checking if running in a continuous integration environment by checking
    the PANDAS_CI environment variable.

    Returns
    -------
    bool
        True if the running in a continuous integration environment.
    """
    return os.environ.get("PANDAS_CI", "0") == "1"


def get_lzma_file() -> type[pandas.compat.compressors.LZMAFile]:
    """
    Importing the `LZMAFile` class from the `lzma` module.

    Returns
    -------
    class
        The `LZMAFile` class from the `lzma` module.

    Raises
    ------
    RuntimeError
        If the `lzma` module was not imported correctly, or didn't exist.
    """
    if not pandas.compat.compressors.has_lzma:
        raise RuntimeError(
            "lzma module not available. "
            "A Python re-install with the proper dependencies, "
            "might be required to solve this issue."
        )
    return pandas.compat.compressors.LZMAFile


def get_bz2_file() -> type[pandas.compat.compressors.BZ2File]:
    """
    Importing the `BZ2File` class from the `bz2` module.

    Returns
    -------
    class
        The `BZ2File` class from the `bz2` module.

    Raises
    ------
    RuntimeError
        If the `bz2` module was not imported correctly, or didn't exist.
    """
    if not pandas.compat.compressors.has_bz2:
        raise RuntimeError(
            "bz2 module not available. "
            "A Python re-install with the proper dependencies, "
            "might be required to solve this issue."
        )
    return pandas.compat.compressors.BZ2File


__all__ = [
    "is_numpy_dev",
    "pa_version_under10p1",
    "pa_version_under11p0",
    "pa_version_under13p0",
    "pa_version_under14p0",
    "pa_version_under14p1",
    "pa_version_under16p0",
    "pa_version_under17p0",
    "pa_version_under18p0",
    "pa_version_under19p0",
    "pa_version_under20p0",
    "pa_version_under21p0",
    "HAS_PYARROW",
    "IS64",
    "ISMUSL",
    "PY310",
    "PY311",
    "PY312",
    "PYPY",
]
```
