## Supplementary software v0.2.1 for "Virtual control arms for paediatric myopia trials: external validation of axial-elongation models": _constants.py

```
"""
_constants
======

Constants relevant for the Python implementation.
"""

from __future__ import annotations

import platform
import sys
import sysconfig

IS64 = sys.maxsize > 2**32

PY310 = sys.version_info >= (3, 10)
PY311 = sys.version_info >= (3, 11)
PY312 = sys.version_info >= (3, 12)
PYPY = platform.python_implementation() == "PyPy"
ISMUSL = "musl" in (sysconfig.get_config_var("HOST_GNU_TYPE") or "")
REF_COUNT = 2 if PY311 else 3

__all__ = [
    "IS64",
    "ISMUSL",
    "PY310",
    "PY311",
    "PY312",
    "PYPY",
]
```
