## Supplementary software v0.2.1 for "Virtual control arms for paediatric myopia trials: external validation of axial-elongation models": _optional.py

```
from __future__ import annotations

import importlib
import sys
from typing import TYPE_CHECKING
import warnings

from pandas.util._exceptions import find_stack_level

from pandas.util.version import Version

if TYPE_CHECKING:
    import types

# Update install.rst & setup.cfg when updating versions!

VERSIONS = {
    "adbc-driver-postgresql": "0.8.0",
    "adbc-driver-sqlite": "0.8.0",
    "bs4": "4.11.2",
    "blosc": "1.21.3",
    "bottleneck": "1.3.6",
    "dataframe-api-compat": "0.1.7",
    "fastparquet": "2022.12.0",
    "fsspec": "2022.11.0",
    "html5lib": "1.1",
    "hypothesis": "6.46.1",
    "gcsfs": "2022.11.0",
    "jinja2": "3.1.2",
    "lxml.etree": "4.9.2",
    "matplotlib": "3.6.3",
    "numba": "0.56.4",
    "numexpr": "2.8.4",
    "odfpy": "1.4.1",
    "openpyxl": "3.1.0",
    "pandas_gbq": "0.19.0",
    "psycopg2": "2.9.6",  # (dt dec pq3 ext lo64)
    "pymysql": "1.0.2",
    "pyarrow": "10.0.1",
    "pyreadstat": "1.2.0",
    "pytest": "7.3.2",
    "python-calamine": "0.1.7",
    "pyxlsb": "1.0.10",
    "s3fs": "2022.11.0",
    "scipy": "1.10.0",
    "sqlalchemy": "2.0.0",
    "tables": "3.8.0",
    "tabulate": "0.9.0",
    "xarray": "2022.12.0",
    "xlrd": "2.0.1",
    "xlsxwriter": "3.0.5",
    "zstandard": "0.19.0",
    "tzdata": "2022.7",
    "qtpy": "2.3.0",
    "pyqt5": "5.15.9",
}

# A mapping from import name to package name (on PyPI) for packages where
# these two names are different.

INSTALL_MAPPING = {
    "bs4": "beautifulsoup4",
    "bottleneck": "Bottleneck",
    "jinja2": "Jinja2",
    "lxml.etree": "lxml",
    "odf": "odfpy",
    "pandas_gbq": "pandas-gbq",
    "python_calamine": "python-calamine",
    "sqlalchemy": "SQLAlchemy",
    "tables": "pytables",
}


def get_version(module: types.ModuleType) -> str:
    version = getattr(module, "__version__", None)

    if version is None:
        raise ImportError(f"Can't determine version for {module.__name__}")
    if module.__name__ == "psycopg2":
        # psycopg2 appends " (dt dec pq3 ext lo64)" to it's version
        version = version.split()[0]
    return version


def import_optional_dependency(
    name: str,
    extra: str = "",
    errors: str = "raise",
    min_version: str | None = None,
):
    """
    Import an optional dependency.

    By default, if a dependency is missing an ImportError with a nice
    message will be raised. If a dependency is present, but too old,
    we raise.

    Parameters
    ----------
    name : str
        The module name.
    extra : str
        Additional text to include in the ImportError message.
    errors : str {'raise', 'warn', 'ignore'}
        What to do when a dependency is not found or its version is too old.

        * raise : Raise an ImportError
        * warn : Only applicable when a module's version is to old.
          Warns that the version is too old and returns None
        * ignore: If the module is not installed, return None, otherwise,
          return the module, even if the version is too old.
          It's expected that users validate the version locally when
          using ``errors="ignore"`` (see. ``io/html.py``)
    min_version : str, default None
        Specify a minimum version that is different from the global pandas
        minimum version required.
    Returns
    -------
    maybe_module : Optional[ModuleType]
        The imported module, when found and the version is correct.
        None is returned when the package is not found and `errors`
        is False, or when the package's version is too old and `errors`
        is ``'warn'`` or ``'ignore'``.
    """
    assert errors in {"warn", "raise", "ignore"}

    package_name = INSTALL_MAPPING.get(name)
    install_name = package_name if package_name is not None else name

    msg = (
        f"Missing optional dependency '{install_name}'. {extra} "
        f"Use pip or conda to install {install_name}."
    )
    try:
        module = importlib.import_module(name)
    except ImportError:
        if errors == "raise":
            raise ImportError(msg)
        return None

    # Handle submodules: if we have submodule, grab parent module from sys.modules
    parent = name.split(".")[0]
    if parent != name:
        install_name = parent
        module_to_get = sys.modules[install_name]
    else:
        module_to_get = module
    minimum_version = min_version if min_version is not None else VERSIONS.get(parent)
    if minimum_version:
        version = get_version(module_to_get)
        if version and Version(version) < Version(minimum_version):
            msg = (
                f"Pandas requires version '{minimum_version}' or newer of '{parent}' "
                f"(version '{version}' currently installed)."
            )
            if errors == "warn":
                warnings.warn(
                    msg,
                    UserWarning,
                    stacklevel=find_stack_level(),
                )
                return None
            elif errors == "raise":
                raise ImportError(msg)
            else:
                return None

    return module
```
