## Supplementary software v0.2.1 for "Virtual control arms for paediatric myopia trials: external validation of axial-elongation models": compressors.py

```
"""
Patched ``BZ2File`` and ``LZMAFile`` to handle pickle protocol 5.
"""

from __future__ import annotations

from pickle import PickleBuffer

from pandas.compat._constants import PY310

try:
    import bz2

    has_bz2 = True
except ImportError:
    has_bz2 = False

try:
    import lzma

    has_lzma = True
except ImportError:
    has_lzma = False


def flatten_buffer(
    b: bytes | bytearray | memoryview | PickleBuffer,
) -> bytes | bytearray | memoryview:
    """
    Return some 1-D `uint8` typed buffer.

    Coerces anything that does not match that description to one that does
    without copying if possible (otherwise will copy).
    """

    if isinstance(b, (bytes, bytearray)):
        return b

    if not isinstance(b, PickleBuffer):
        b = PickleBuffer(b)

    try:
        # coerce to 1-D `uint8` C-contiguous `memoryview` zero-copy
        return b.raw()
    except BufferError:
        # perform in-memory copy if buffer is not contiguous
        return memoryview(b).tobytes("A")


if has_bz2:

    class BZ2File(bz2.BZ2File):
        if not PY310:

            def write(self, b) -> int:
                # Workaround issue where `bz2.BZ2File` expects `len`
                # to return the number of bytes in `b` by converting
                # `b` into something that meets that constraint with
                # minimal copying.
                #
                # Note: This is fixed in Python 3.10.
                return super().write(flatten_buffer(b))


if has_lzma:

    class LZMAFile(lzma.LZMAFile):
        if not PY310:

            def write(self, b) -> int:
                # Workaround issue where `lzma.LZMAFile` expects `len`
                # to return the number of bytes in `b` by converting
                # `b` into something that meets that constraint with
                # minimal copying.
                #
                # Note: This is fixed in Python 3.10.
                return super().write(flatten_buffer(b))
```
