## Supplementary software v0.2.1 for "Virtual control arms for paediatric myopia trials: external validation of axial-elongation models": __init__.py

```
""" support numpy compatibility across versions """
import warnings

import numpy as np

from pandas.util.version import Version

# numpy versioning
_np_version = np.__version__
_nlv = Version(_np_version)
np_version_lt1p23 = _nlv < Version("1.23")
np_version_gte1p24 = _nlv >= Version("1.24")
np_version_gte1p24p3 = _nlv >= Version("1.24.3")
np_version_gte1p25 = _nlv >= Version("1.25")
np_version_gt2 = _nlv >= Version("2.0.0")
is_numpy_dev = _nlv.dev is not None
_min_numpy_ver = "1.22.4"


if _nlv < Version(_min_numpy_ver):
    raise ImportError(
        f"this version of pandas is incompatible with numpy < {_min_numpy_ver}\n"
        f"your numpy version is {_np_version}.\n"
        f"Please upgrade numpy to >= {_min_numpy_ver} to use this pandas version"
    )


np_long: type
np_ulong: type

if np_version_gt2:
    try:
        with warnings.catch_warnings():
            warnings.filterwarnings(
                "ignore",
                r".*In the future `np\.long` will be defined as.*",
                FutureWarning,
            )
            np_long = np.long  # type: ignore[attr-defined]
            np_ulong = np.ulong  # type: ignore[attr-defined]
    except AttributeError:
        np_long = np.int_
        np_ulong = np.uint
else:
    np_long = np.int_
    np_ulong = np.uint


__all__ = [
    "np",
    "_np_version",
    "is_numpy_dev",
]
```
