## Supplementary software v0.2.1 for "Virtual control arms for paediatric myopia trials: external validation of axial-elongation models": function.py

```
"""
For compatibility with numpy libraries, pandas functions or methods have to
accept '*args' and '**kwargs' parameters to accommodate numpy arguments that
are not actually used or respected in the pandas implementation.

To ensure that users do not abuse these parameters, validation is performed in
'validators.py' to make sure that any extra parameters passed correspond ONLY
to those in the numpy signature. Part of that validation includes whether or
not the user attempted to pass in non-default values for these extraneous
parameters. As we want to discourage users from relying on these parameters
when calling the pandas implementation, we want them only to pass in the
default values for these parameters.

This module provides a set of commonly used default arguments for functions and
methods that are spread throughout the codebase. This module will make it
easier to adjust to future upstream changes in the analogous numpy signatures.
"""
from __future__ import annotations

from typing import (
    TYPE_CHECKING,
    Any,
    TypeVar,
    cast,
    overload,
)

import numpy as np
from numpy import ndarray

from pandas._libs.lib import (
    is_bool,
    is_integer,
)
from pandas.errors import UnsupportedFunctionCall
from pandas.util._validators import (
    validate_args,
    validate_args_and_kwargs,
    validate_kwargs,
)

if TYPE_CHECKING:
    from pandas._typing import (
        Axis,
        AxisInt,
    )

    AxisNoneT = TypeVar("AxisNoneT", Axis, None)


class CompatValidator:
    def __init__(
        self,
        defaults,
        fname=None,
        method: str | None = None,
        max_fname_arg_count=None,
    ) -> None:
        self.fname = fname
        self.method = method
        self.defaults = defaults
        self.max_fname_arg_count = max_fname_arg_count

    def __call__(
        self,
        args,
        kwargs,
        fname=None,
        max_fname_arg_count=None,
        method: str | None = None,
    ) -> None:
        if not args and not kwargs:
            return None

        fname = self.fname if fname is None else fname
        max_fname_arg_count = (
            self.max_fname_arg_count
            if max_fname_arg_count is None
            else max_fname_arg_count
        )
        method = self.method if method is None else method

        if method == "args":
            validate_args(fname, args, max_fname_arg_count, self.defaults)
        elif method == "kwargs":
            validate_kwargs(fname, kwargs, self.defaults)
        elif method == "both":
            validate_args_and_kwargs(
                fname, args, kwargs, max_fname_arg_count, self.defaults
            )
        else:
            raise ValueError(f"invalid validation method '{method}'")


ARGMINMAX_DEFAULTS = {"out": None}
validate_argmin = CompatValidator(
    ARGMINMAX_DEFAULTS, fname="argmin", method="both", max_fname_arg_count=1
)
validate_argmax = CompatValidator(
    ARGMINMAX_DEFAULTS, fname="argmax", method="both", max_fname_arg_count=1
)


def process_skipna(skipna: bool | ndarray | None, args) -> tuple[bool, Any]:
    if isinstance(skipna, ndarray) or skipna is None:
        args = (skipna,) + args
        skipna = True

    return skipna, args


def validate_argmin_with_skipna(skipna: bool | ndarray | None, args, kwargs) -> bool:
    """
    If 'Series.argmin' is called via the 'numpy' library, the third parameter
    in its signature is 'out', which takes either an ndarray or 'None', so
    check if the 'skipna' parameter is either an instance of ndarray or is
    None, since 'skipna' itself should be a boolean
    """
    skipna, args = process_skipna(skipna, args)
    validate_argmin(args, kwargs)
    return skipna


def validate_argmax_with_skipna(skipna: bool | ndarray | None, args, kwargs) -> bool:
    """
    If 'Series.argmax' is called via the 'numpy' library, the third parameter
    in its signature is 'out', which takes either an ndarray or 'None', so
    check if the 'skipna' parameter is either an instance of ndarray or is
    None, since 'skipna' itself should be a boolean
    """
    skipna, args = process_skipna(skipna, args)
    validate_argmax(args, kwargs)
    return skipna


ARGSORT_DEFAULTS: dict[str, int | str | None] = {}
ARGSORT_DEFAULTS["axis"] = -1
ARGSORT_DEFAULTS["kind"] = "quicksort"
ARGSORT_DEFAULTS["order"] = None
ARGSORT_DEFAULTS["kind"] = None
ARGSORT_DEFAULTS["stable"] = None


validate_argsort = CompatValidator(
    ARGSORT_DEFAULTS, fname="argsort", max_fname_arg_count=0, method="both"
)

# two different signatures of argsort, this second validation for when the
# `kind` param is supported
ARGSORT_DEFAULTS_KIND: dict[str, int | None] = {}
ARGSORT_DEFAULTS_KIND["axis"] = -1
ARGSORT_DEFAULTS_KIND["order"] = None
ARGSORT_DEFAULTS_KIND["stable"] = None
validate_argsort_kind = CompatValidator(
    ARGSORT_DEFAULTS_KIND, fname="argsort", max_fname_arg_count=0, method="both"
)


def validate_argsort_with_ascending(ascending: bool | int | None, args, kwargs) -> bool:
    """
    If 'Categorical.argsort' is called via the 'numpy' library, the first
    parameter in its signature is 'axis', which takes either an integer or
    'None', so check if the 'ascending' parameter has either integer type or is
    None, since 'ascending' itself should be a boolean
    """
    if is_integer(ascending) or ascending is None:
        args = (ascending,) + args
        ascending = True

    validate_argsort_kind(args, kwargs, max_fname_arg_count=3)
    ascending = cast(bool, ascending)
    return ascending


CLIP_DEFAULTS: dict[str, Any] = {"out": None}
validate_clip = CompatValidator(
    CLIP_DEFAULTS, fname="clip", method="both", max_fname_arg_count=3
)


@overload
def validate_clip_with_axis(axis: ndarray, args, kwargs) -> None:
    ...


@overload
def validate_clip_with_axis(axis: AxisNoneT, args, kwargs) -> AxisNoneT:
    ...


def validate_clip_with_axis(
    axis: ndarray | AxisNoneT, args, kwargs
) -> AxisNoneT | None:
    """
    If 'NDFrame.clip' is called via the numpy library, the third parameter in
    its signature is 'out', which can takes an ndarray, so check if the 'axis'
    parameter is an instance of ndarray, since 'axis' itself should either be
    an integer or None
    """
    if isinstance(axis, ndarray):
        args = (axis,) + args
        # error: Incompatible types in assignment (expression has type "None",
        # variable has type "Union[ndarray[Any, Any], str, int]")
        axis = None  # type: ignore[assignment]

    validate_clip(args, kwargs)
    # error: Incompatible return value type (got "Union[ndarray[Any, Any],
    # str, int]", expected "Union[str, int, None]")
    return axis  # type: ignore[return-value]


CUM_FUNC_DEFAULTS: dict[str, Any] = {}
CUM_FUNC_DEFAULTS["dtype"] = None
CUM_FUNC_DEFAULTS["out"] = None
validate_cum_func = CompatValidator(
    CUM_FUNC_DEFAULTS, method="both", max_fname_arg_count=1
)
validate_cumsum = CompatValidator(
    CUM_FUNC_DEFAULTS, fname="cumsum", method="both", max_fname_arg_count=1
)


def validate_cum_func_with_skipna(skipna: bool, args, kwargs, name) -> bool:
    """
    If this function is called via the 'numpy' library, the third parameter in
    its signature is 'dtype', which takes either a 'numpy' dtype or 'None', so
    check if the 'skipna' parameter is a boolean or not
    """
    if not is_bool(skipna):
        args = (skipna,) + args
        skipna = True
    elif isinstance(skipna, np.bool_):
        skipna = bool(skipna)

    validate_cum_func(args, kwargs, fname=name)
    return skipna


ALLANY_DEFAULTS: dict[str, bool | None] = {}
ALLANY_DEFAULTS["dtype"] = None
ALLANY_DEFAULTS["out"] = None
ALLANY_DEFAULTS["keepdims"] = False
ALLANY_DEFAULTS["axis"] = None
validate_all = CompatValidator(
    ALLANY_DEFAULTS, fname="all", method="both", max_fname_arg_count=1
)
validate_any = CompatValidator(
    ALLANY_DEFAULTS, fname="any", method="both", max_fname_arg_count=1
)

LOGICAL_FUNC_DEFAULTS = {"out": None, "keepdims": False}
validate_logical_func = CompatValidator(LOGICAL_FUNC_DEFAULTS, method="kwargs")

MINMAX_DEFAULTS = {"axis": None, "dtype": None, "out": None, "keepdims": False}
validate_min = CompatValidator(
    MINMAX_DEFAULTS, fname="min", method="both", max_fname_arg_count=1
)
validate_max = CompatValidator(
    MINMAX_DEFAULTS, fname="max", method="both", max_fname_arg_count=1
)

RESHAPE_DEFAULTS: dict[str, str] = {"order": "C"}
validate_reshape = CompatValidator(
    RESHAPE_DEFAULTS, fname="reshape", method="both", max_fname_arg_count=1
)

REPEAT_DEFAULTS: dict[str, Any] = {"axis": None}
validate_repeat = CompatValidator(
    REPEAT_DEFAULTS, fname="repeat", method="both", max_fname_arg_count=1
)

ROUND_DEFAULTS: dict[str, Any] = {"out": None}
validate_round = CompatValidator(
    ROUND_DEFAULTS, fname="round", method="both", max_fname_arg_count=1
)

SORT_DEFAULTS: dict[str, int | str | None] = {}
SORT_DEFAULTS["axis"] = -1
SORT_DEFAULTS["kind"] = "quicksort"
SORT_DEFAULTS["order"] = None
validate_sort = CompatValidator(SORT_DEFAULTS, fname="sort", method="kwargs")

STAT_FUNC_DEFAULTS: dict[str, Any | None] = {}
STAT_FUNC_DEFAULTS["dtype"] = None
STAT_FUNC_DEFAULTS["out"] = None

SUM_DEFAULTS = STAT_FUNC_DEFAULTS.copy()
SUM_DEFAULTS["axis"] = None
SUM_DEFAULTS["keepdims"] = False
SUM_DEFAULTS["initial"] = None

PROD_DEFAULTS = SUM_DEFAULTS.copy()

MEAN_DEFAULTS = SUM_DEFAULTS.copy()

MEDIAN_DEFAULTS = STAT_FUNC_DEFAULTS.copy()
MEDIAN_DEFAULTS["overwrite_input"] = False
MEDIAN_DEFAULTS["keepdims"] = False

STAT_FUNC_DEFAULTS["keepdims"] = False

validate_stat_func = CompatValidator(STAT_FUNC_DEFAULTS, method="kwargs")
validate_sum = CompatValidator(
    SUM_DEFAULTS, fname="sum", method="both", max_fname_arg_count=1
)
validate_prod = CompatValidator(
    PROD_DEFAULTS, fname="prod", method="both", max_fname_arg_count=1
)
validate_mean = CompatValidator(
    MEAN_DEFAULTS, fname="mean", method="both", max_fname_arg_count=1
)
validate_median = CompatValidator(
    MEDIAN_DEFAULTS, fname="median", method="both", max_fname_arg_count=1
)

STAT_DDOF_FUNC_DEFAULTS: dict[str, bool | None] = {}
STAT_DDOF_FUNC_DEFAULTS["dtype"] = None
STAT_DDOF_FUNC_DEFAULTS["out"] = None
STAT_DDOF_FUNC_DEFAULTS["keepdims"] = False
validate_stat_ddof_func = CompatValidator(STAT_DDOF_FUNC_DEFAULTS, method="kwargs")

TAKE_DEFAULTS: dict[str, str | None] = {}
TAKE_DEFAULTS["out"] = None
TAKE_DEFAULTS["mode"] = "raise"
validate_take = CompatValidator(TAKE_DEFAULTS, fname="take", method="kwargs")


def validate_take_with_convert(convert: ndarray | bool | None, args, kwargs) -> bool:
    """
    If this function is called via the 'numpy' library, the third parameter in
    its signature is 'axis', which takes either an ndarray or 'None', so check
    if the 'convert' parameter is either an instance of ndarray or is None
    """
    if isinstance(convert, ndarray) or convert is None:
        args = (convert,) + args
        convert = True

    validate_take(args, kwargs, max_fname_arg_count=3, method="both")
    return convert


TRANSPOSE_DEFAULTS = {"axes": None}
validate_transpose = CompatValidator(
    TRANSPOSE_DEFAULTS, fname="transpose", method="both", max_fname_arg_count=0
)


def validate_groupby_func(name: str, args, kwargs, allowed=None) -> None:
    """
    'args' and 'kwargs' should be empty, except for allowed kwargs because all
    of their necessary parameters are explicitly listed in the function
    signature
    """
    if allowed is None:
        allowed = []

    kwargs = set(kwargs) - set(allowed)

    if len(args) + len(kwargs) > 0:
        raise UnsupportedFunctionCall(
            "numpy operations are not valid with groupby. "
            f"Use .groupby(...).{name}() instead"
        )


RESAMPLER_NUMPY_OPS = ("min", "max", "sum", "prod", "mean", "std", "var")


def validate_resampler_func(method: str, args, kwargs) -> None:
    """
    'args' and 'kwargs' should be empty because all of their necessary
    parameters are explicitly listed in the function signature
    """
    if len(args) + len(kwargs) > 0:
        if method in RESAMPLER_NUMPY_OPS:
            raise UnsupportedFunctionCall(
                "numpy operations are not valid with resample. "
                f"Use .resample(...).{method}() instead"
            )
        raise TypeError("too many arguments passed in")


def validate_minmax_axis(axis: AxisInt | None, ndim: int = 1) -> None:
    """
    Ensure that the axis argument passed to min, max, argmin, or argmax is zero
    or None, as otherwise it will be incorrectly ignored.

    Parameters
    ----------
    axis : int or None
    ndim : int, default 1

    Raises
    ------
    ValueError
    """
    if axis is None:
        return
    if axis >= ndim or (axis < 0 and ndim + axis < 0):
        raise ValueError(f"`axis` must be fewer than the number of dimensions ({ndim})")


_validation_funcs = {
    "median": validate_median,
    "mean": validate_mean,
    "min": validate_min,
    "max": validate_max,
    "sum": validate_sum,
    "prod": validate_prod,
}


def validate_func(fname, args, kwargs) -> None:
    if fname not in _validation_funcs:
        return validate_stat_func(args, kwargs, fname=fname)

    validation_func = _validation_funcs[fname]
    return validation_func(args, kwargs)
```
