## Supplementary software v0.2.1 for "Virtual control arms for paediatric myopia trials: external validation of axial-elongation models": pickle_compat.py

```
"""
Support pre-0.12 series pickle compatibility.
"""
from __future__ import annotations

import contextlib
import copy
import io
import pickle as pkl
from typing import TYPE_CHECKING

import numpy as np

from pandas._libs.arrays import NDArrayBacked
from pandas._libs.tslibs import BaseOffset

from pandas import Index
from pandas.core.arrays import (
    DatetimeArray,
    PeriodArray,
    TimedeltaArray,
)
from pandas.core.internals import BlockManager

if TYPE_CHECKING:
    from collections.abc import Generator


def load_reduce(self) -> None:
    stack = self.stack
    args = stack.pop()
    func = stack[-1]

    try:
        stack[-1] = func(*args)
        return
    except TypeError as err:
        # If we have a deprecated function,
        # try to replace and try again.

        msg = "_reconstruct: First argument must be a sub-type of ndarray"

        if msg in str(err):
            try:
                cls = args[0]
                stack[-1] = object.__new__(cls)
                return
            except TypeError:
                pass
        elif args and isinstance(args[0], type) and issubclass(args[0], BaseOffset):
            # TypeError: object.__new__(Day) is not safe, use Day.__new__()
            cls = args[0]
            stack[-1] = cls.__new__(*args)
            return
        elif args and issubclass(args[0], PeriodArray):
            cls = args[0]
            stack[-1] = NDArrayBacked.__new__(*args)
            return

        raise


# If classes are moved, provide compat here.
_class_locations_map = {
    ("pandas.core.sparse.array", "SparseArray"): ("pandas.core.arrays", "SparseArray"),
    # 15477
    ("pandas.core.base", "FrozenNDArray"): ("numpy", "ndarray"),
    # Re-routing unpickle block logic to go through _unpickle_block instead
    # for pandas <= 1.3.5
    ("pandas.core.internals.blocks", "new_block"): (
        "pandas._libs.internals",
        "_unpickle_block",
    ),
    ("pandas.core.indexes.frozen", "FrozenNDArray"): ("numpy", "ndarray"),
    ("pandas.core.base", "FrozenList"): ("pandas.core.indexes.frozen", "FrozenList"),
    # 10890
    ("pandas.core.series", "TimeSeries"): ("pandas.core.series", "Series"),
    ("pandas.sparse.series", "SparseTimeSeries"): (
        "pandas.core.sparse.series",
        "SparseSeries",
    ),
    # 12588, extensions moving
    ("pandas._sparse", "BlockIndex"): ("pandas._libs.sparse", "BlockIndex"),
    ("pandas.tslib", "Timestamp"): ("pandas._libs.tslib", "Timestamp"),
    # 18543 moving period
    ("pandas._period", "Period"): ("pandas._libs.tslibs.period", "Period"),
    ("pandas._libs.period", "Period"): ("pandas._libs.tslibs.period", "Period"),
    # 18014 moved __nat_unpickle from _libs.tslib-->_libs.tslibs.nattype
    ("pandas.tslib", "__nat_unpickle"): (
        "pandas._libs.tslibs.nattype",
        "__nat_unpickle",
    ),
    ("pandas._libs.tslib", "__nat_unpickle"): (
        "pandas._libs.tslibs.nattype",
        "__nat_unpickle",
    ),
    # 15998 top-level dirs moving
    ("pandas.sparse.array", "SparseArray"): (
        "pandas.core.arrays.sparse",
        "SparseArray",
    ),
    ("pandas.indexes.base", "_new_Index"): ("pandas.core.indexes.base", "_new_Index"),
    ("pandas.indexes.base", "Index"): ("pandas.core.indexes.base", "Index"),
    ("pandas.indexes.numeric", "Int64Index"): (
        "pandas.core.indexes.base",
        "Index",  # updated in 50775
    ),
    ("pandas.indexes.range", "RangeIndex"): ("pandas.core.indexes.range", "RangeIndex"),
    ("pandas.indexes.multi", "MultiIndex"): ("pandas.core.indexes.multi", "MultiIndex"),
    ("pandas.tseries.index", "_new_DatetimeIndex"): (
        "pandas.core.indexes.datetimes",
        "_new_DatetimeIndex",
    ),
    ("pandas.tseries.index", "DatetimeIndex"): (
        "pandas.core.indexes.datetimes",
        "DatetimeIndex",
    ),
    ("pandas.tseries.period", "PeriodIndex"): (
        "pandas.core.indexes.period",
        "PeriodIndex",
    ),
    # 19269, arrays moving
    ("pandas.core.categorical", "Categorical"): ("pandas.core.arrays", "Categorical"),
    # 19939, add timedeltaindex, float64index compat from 15998 move
    ("pandas.tseries.tdi", "TimedeltaIndex"): (
        "pandas.core.indexes.timedeltas",
        "TimedeltaIndex",
    ),
    ("pandas.indexes.numeric", "Float64Index"): (
        "pandas.core.indexes.base",
        "Index",  # updated in 50775
    ),
    # 50775, remove Int64Index, UInt64Index & Float64Index from codabase
    ("pandas.core.indexes.numeric", "Int64Index"): (
        "pandas.core.indexes.base",
        "Index",
    ),
    ("pandas.core.indexes.numeric", "UInt64Index"): (
        "pandas.core.indexes.base",
        "Index",
    ),
    ("pandas.core.indexes.numeric", "Float64Index"): (
        "pandas.core.indexes.base",
        "Index",
    ),
    ("pandas.core.arrays.sparse.dtype", "SparseDtype"): (
        "pandas.core.dtypes.dtypes",
        "SparseDtype",
    ),
}


# our Unpickler sub-class to override methods and some dispatcher
# functions for compat and uses a non-public class of the pickle module.


class Unpickler(pkl._Unpickler):
    def find_class(self, module, name):
        # override superclass
        key = (module, name)
        module, name = _class_locations_map.get(key, key)
        return super().find_class(module, name)


Unpickler.dispatch = copy.copy(Unpickler.dispatch)
Unpickler.dispatch[pkl.REDUCE[0]] = load_reduce


def load_newobj(self) -> None:
    args = self.stack.pop()
    cls = self.stack[-1]

    # compat
    if issubclass(cls, Index):
        obj = object.__new__(cls)
    elif issubclass(cls, DatetimeArray) and not args:
        arr = np.array([], dtype="M8[ns]")
        obj = cls.__new__(cls, arr, arr.dtype)
    elif issubclass(cls, TimedeltaArray) and not args:
        arr = np.array([], dtype="m8[ns]")
        obj = cls.__new__(cls, arr, arr.dtype)
    elif cls is BlockManager and not args:
        obj = cls.__new__(cls, (), [], False)
    else:
        obj = cls.__new__(cls, *args)

    self.stack[-1] = obj


Unpickler.dispatch[pkl.NEWOBJ[0]] = load_newobj


def load_newobj_ex(self) -> None:
    kwargs = self.stack.pop()
    args = self.stack.pop()
    cls = self.stack.pop()

    # compat
    if issubclass(cls, Index):
        obj = object.__new__(cls)
    else:
        obj = cls.__new__(cls, *args, **kwargs)
    self.append(obj)


try:
    Unpickler.dispatch[pkl.NEWOBJ_EX[0]] = load_newobj_ex
except (AttributeError, KeyError):
    pass


def load(fh, encoding: str | None = None, is_verbose: bool = False):
    """
    Load a pickle, with a provided encoding,

    Parameters
    ----------
    fh : a filelike object
    encoding : an optional encoding
    is_verbose : show exception output
    """
    try:
        fh.seek(0)
        if encoding is not None:
            up = Unpickler(fh, encoding=encoding)
        else:
            up = Unpickler(fh)
        # "Unpickler" has no attribute "is_verbose"  [attr-defined]
        up.is_verbose = is_verbose  # type: ignore[attr-defined]

        return up.load()
    except (ValueError, TypeError):
        raise


def loads(
    bytes_object: bytes,
    *,
    fix_imports: bool = True,
    encoding: str = "ASCII",
    errors: str = "strict",
):
    """
    Analogous to pickle._loads.
    """
    fd = io.BytesIO(bytes_object)
    return Unpickler(
        fd, fix_imports=fix_imports, encoding=encoding, errors=errors
    ).load()


@contextlib.contextmanager
def patch_pickle() -> Generator[None, None, None]:
    """
    Temporarily patch pickle to use our unpickler.
    """
    orig_loads = pkl.loads
    try:
        setattr(pkl, "loads", loads)
        yield
    finally:
        setattr(pkl, "loads", orig_loads)
```
