## Supplementary software v0.2.1 for "Virtual control arms for paediatric myopia trials: external validation of axial-elongation models": pyarrow.py

```
""" support pyarrow compatibility across versions """

from __future__ import annotations

from pandas.util.version import Version

try:
    import pyarrow as pa

    _palv = Version(Version(pa.__version__).base_version)
    pa_version_under10p1 = _palv < Version("10.0.1")
    pa_version_under11p0 = _palv < Version("11.0.0")
    pa_version_under12p0 = _palv < Version("12.0.0")
    pa_version_under13p0 = _palv < Version("13.0.0")
    pa_version_under14p0 = _palv < Version("14.0.0")
    pa_version_under14p1 = _palv < Version("14.0.1")
    pa_version_under15p0 = _palv < Version("15.0.0")
    pa_version_under16p0 = _palv < Version("16.0.0")
    pa_version_under17p0 = _palv < Version("17.0.0")
    pa_version_under18p0 = _palv < Version("18.0.0")
    pa_version_under19p0 = _palv < Version("19.0.0")
    pa_version_under20p0 = _palv < Version("20.0.0")
    pa_version_under21p0 = _palv < Version("21.0.0")
    HAS_PYARROW = True
except ImportError:
    pa_version_under10p1 = True
    pa_version_under11p0 = True
    pa_version_under12p0 = True
    pa_version_under13p0 = True
    pa_version_under14p0 = True
    pa_version_under14p1 = True
    pa_version_under15p0 = True
    pa_version_under16p0 = True
    pa_version_under17p0 = True
    pa_version_under18p0 = True
    pa_version_under19p0 = True
    pa_version_under20p0 = True
    pa_version_under21p0 = True
    HAS_PYARROW = False
```
