## Supplementary software v0.2.1 for "Virtual control arms for paediatric myopia trials: external validation of axial-elongation models": executor.py

```
from __future__ import annotations

import functools
from typing import (
    TYPE_CHECKING,
    Any,
    Callable,
)

if TYPE_CHECKING:
    from pandas._typing import Scalar

import numpy as np

from pandas.compat._optional import import_optional_dependency


@functools.cache
def generate_apply_looper(func, nopython=True, nogil=True, parallel=False):
    if TYPE_CHECKING:
        import numba
    else:
        numba = import_optional_dependency("numba")
    nb_compat_func = numba.extending.register_jitable(func)

    @numba.jit(nopython=nopython, nogil=nogil, parallel=parallel)
    def nb_looper(values, axis):
        # Operate on the first row/col in order to get
        # the output shape
        if axis == 0:
            first_elem = values[:, 0]
            dim0 = values.shape[1]
        else:
            first_elem = values[0]
            dim0 = values.shape[0]
        res0 = nb_compat_func(first_elem)
        # Use np.asarray to get shape for
        # https://github.com/numba/numba/issues/4202#issuecomment-1185981507
        buf_shape = (dim0,) + np.atleast_1d(np.asarray(res0)).shape
        if axis == 0:
            buf_shape = buf_shape[::-1]
        buff = np.empty(buf_shape)

        if axis == 1:
            buff[0] = res0
            for i in numba.prange(1, values.shape[0]):
                buff[i] = nb_compat_func(values[i])
        else:
            buff[:, 0] = res0
            for j in numba.prange(1, values.shape[1]):
                buff[:, j] = nb_compat_func(values[:, j])
        return buff

    return nb_looper


@functools.cache
def make_looper(func, result_dtype, is_grouped_kernel, nopython, nogil, parallel):
    if TYPE_CHECKING:
        import numba
    else:
        numba = import_optional_dependency("numba")

    if is_grouped_kernel:

        @numba.jit(nopython=nopython, nogil=nogil, parallel=parallel)
        def column_looper(
            values: np.ndarray,
            labels: np.ndarray,
            ngroups: int,
            min_periods: int,
            *args,
        ):
            result = np.empty((values.shape[0], ngroups), dtype=result_dtype)
            na_positions = {}
            for i in numba.prange(values.shape[0]):
                output, na_pos = func(
                    values[i], result_dtype, labels, ngroups, min_periods, *args
                )
                result[i] = output
                if len(na_pos) > 0:
                    na_positions[i] = np.array(na_pos)
            return result, na_positions

    else:

        @numba.jit(nopython=nopython, nogil=nogil, parallel=parallel)
        def column_looper(
            values: np.ndarray,
            start: np.ndarray,
            end: np.ndarray,
            min_periods: int,
            *args,
        ):
            result = np.empty((values.shape[0], len(start)), dtype=result_dtype)
            na_positions = {}
            for i in numba.prange(values.shape[0]):
                output, na_pos = func(
                    values[i], result_dtype, start, end, min_periods, *args
                )
                result[i] = output
                if len(na_pos) > 0:
                    na_positions[i] = np.array(na_pos)
            return result, na_positions

    return column_looper


default_dtype_mapping: dict[np.dtype, Any] = {
    np.dtype("int8"): np.int64,
    np.dtype("int16"): np.int64,
    np.dtype("int32"): np.int64,
    np.dtype("int64"): np.int64,
    np.dtype("uint8"): np.uint64,
    np.dtype("uint16"): np.uint64,
    np.dtype("uint32"): np.uint64,
    np.dtype("uint64"): np.uint64,
    np.dtype("float32"): np.float64,
    np.dtype("float64"): np.float64,
    np.dtype("complex64"): np.complex128,
    np.dtype("complex128"): np.complex128,
}


# TODO: Preserve complex dtypes

float_dtype_mapping: dict[np.dtype, Any] = {
    np.dtype("int8"): np.float64,
    np.dtype("int16"): np.float64,
    np.dtype("int32"): np.float64,
    np.dtype("int64"): np.float64,
    np.dtype("uint8"): np.float64,
    np.dtype("uint16"): np.float64,
    np.dtype("uint32"): np.float64,
    np.dtype("uint64"): np.float64,
    np.dtype("float32"): np.float64,
    np.dtype("float64"): np.float64,
    np.dtype("complex64"): np.float64,
    np.dtype("complex128"): np.float64,
}

identity_dtype_mapping: dict[np.dtype, Any] = {
    np.dtype("int8"): np.int8,
    np.dtype("int16"): np.int16,
    np.dtype("int32"): np.int32,
    np.dtype("int64"): np.int64,
    np.dtype("uint8"): np.uint8,
    np.dtype("uint16"): np.uint16,
    np.dtype("uint32"): np.uint32,
    np.dtype("uint64"): np.uint64,
    np.dtype("float32"): np.float32,
    np.dtype("float64"): np.float64,
    np.dtype("complex64"): np.complex64,
    np.dtype("complex128"): np.complex128,
}


def generate_shared_aggregator(
    func: Callable[..., Scalar],
    dtype_mapping: dict[np.dtype, np.dtype],
    is_grouped_kernel: bool,
    nopython: bool,
    nogil: bool,
    parallel: bool,
):
    """
    Generate a Numba function that loops over the columns 2D object and applies
    a 1D numba kernel over each column.

    Parameters
    ----------
    func : function
        aggregation function to be applied to each column
    dtype_mapping: dict or None
        If not None, maps a dtype to a result dtype.
        Otherwise, will fall back to default mapping.
    is_grouped_kernel: bool, default False
        Whether func operates using the group labels (True)
        or using starts/ends arrays

        If true, you also need to pass the number of groups to this function
    nopython : bool
        nopython to be passed into numba.jit
    nogil : bool
        nogil to be passed into numba.jit
    parallel : bool
        parallel to be passed into numba.jit

    Returns
    -------
    Numba function
    """

    # A wrapper around the looper function,
    # to dispatch based on dtype since numba is unable to do that in nopython mode

    # It also post-processes the values by inserting nans where number of observations
    # is less than min_periods
    # Cannot do this in numba nopython mode
    # (you'll run into type-unification error when you cast int -> float)
    def looper_wrapper(
        values,
        start=None,
        end=None,
        labels=None,
        ngroups=None,
        min_periods: int = 0,
        **kwargs,
    ):
        result_dtype = dtype_mapping[values.dtype]
        column_looper = make_looper(
            func, result_dtype, is_grouped_kernel, nopython, nogil, parallel
        )
        # Need to unpack kwargs since numba only supports *args
        if is_grouped_kernel:
            result, na_positions = column_looper(
                values, labels, ngroups, min_periods, *kwargs.values()
            )
        else:
            result, na_positions = column_looper(
                values, start, end, min_periods, *kwargs.values()
            )
        if result.dtype.kind == "i":
            # Look if na_positions is not empty
            # If so, convert the whole block
            # This is OK since int dtype cannot hold nan,
            # so if min_periods not satisfied for 1 col, it is not satisfied for
            # all columns at that index
            for na_pos in na_positions.values():
                if len(na_pos) > 0:
                    result = result.astype("float64")
                    break
        # TODO: Optimize this
        for i, na_pos in na_positions.items():
            if len(na_pos) > 0:
                result[i, na_pos] = np.nan
        return result

    return looper_wrapper
```
