## Supplementary software v0.2.1 for "Virtual control arms for paediatric myopia trials: external validation of axial-elongation models": extensions.py

```
# Disable type checking for this module since numba's internals
# are not typed, and we use numba's internals via its extension API
# mypy: ignore-errors
"""
Utility classes/functions to let numba recognize
pandas Index/Series/DataFrame

Mostly vendored from https://github.com/numba/numba/blob/main/numba/tests/pdlike_usecase.py
"""

from __future__ import annotations

from contextlib import contextmanager
import operator

import numba
from numba import types
from numba.core import cgutils
from numba.core.datamodel import models
from numba.core.extending import (
    NativeValue,
    box,
    lower_builtin,
    make_attribute_wrapper,
    overload,
    overload_attribute,
    overload_method,
    register_model,
    type_callable,
    typeof_impl,
    unbox,
)
from numba.core.imputils import impl_ret_borrowed
import numpy as np

from pandas._libs import lib

from pandas.core.indexes.base import Index
from pandas.core.indexing import _iLocIndexer
from pandas.core.internals import SingleBlockManager
from pandas.core.series import Series


# Helper function to hack around fact that Index casts numpy string dtype to object
#
# Idea is to set an attribute on a Index called _numba_data
# that is the original data, or the object data casted to numpy string dtype,
# with a context manager that is unset afterwards
@contextmanager
def set_numba_data(index: Index):
    numba_data = index._data
    if numba_data.dtype in (object, "string"):
        numba_data = np.asarray(numba_data)
        if not lib.is_string_array(numba_data):
            raise ValueError(
                "The numba engine only supports using string or numeric column names"
            )
        numba_data = numba_data.astype("U")
    try:
        index._numba_data = numba_data
        yield index
    finally:
        del index._numba_data


# TODO: Range index support
# (this currently lowers OK, but does not round-trip)
class IndexType(types.Type):
    """
    The type class for Index objects.
    """

    def __init__(self, dtype, layout, pyclass: any) -> None:
        self.pyclass = pyclass
        name = f"index({dtype}, {layout})"
        self.dtype = dtype
        self.layout = layout
        super().__init__(name)

    @property
    def key(self):
        return self.pyclass, self.dtype, self.layout

    @property
    def as_array(self):
        return types.Array(self.dtype, 1, self.layout)

    def copy(self, dtype=None, ndim: int = 1, layout=None):
        assert ndim == 1
        if dtype is None:
            dtype = self.dtype
        layout = layout or self.layout
        return type(self)(dtype, layout, self.pyclass)


class SeriesType(types.Type):
    """
    The type class for Series objects.
    """

    def __init__(self, dtype, index, namety) -> None:
        assert isinstance(index, IndexType)
        self.dtype = dtype
        self.index = index
        self.values = types.Array(self.dtype, 1, "C")
        self.namety = namety
        name = f"series({dtype}, {index}, {namety})"
        super().__init__(name)

    @property
    def key(self):
        return self.dtype, self.index, self.namety

    @property
    def as_array(self):
        return self.values

    def copy(self, dtype=None, ndim: int = 1, layout: str = "C"):
        assert ndim == 1
        assert layout == "C"
        if dtype is None:
            dtype = self.dtype
        return type(self)(dtype, self.index, self.namety)


@typeof_impl.register(Index)
def typeof_index(val, c):
    """
    This will assume that only strings are in object dtype
    index.
    (you should check this before this gets lowered down to numba)
    """
    # arrty = typeof_impl(val._data, c)
    arrty = typeof_impl(val._numba_data, c)
    assert arrty.ndim == 1
    return IndexType(arrty.dtype, arrty.layout, type(val))


@typeof_impl.register(Series)
def typeof_series(val, c):
    index = typeof_impl(val.index, c)
    arrty = typeof_impl(val.values, c)
    namety = typeof_impl(val.name, c)
    assert arrty.ndim == 1
    assert arrty.layout == "C"
    return SeriesType(arrty.dtype, index, namety)


@type_callable(Series)
def type_series_constructor(context):
    def typer(data, index, name=None):
        if isinstance(index, IndexType) and isinstance(data, types.Array):
            assert data.ndim == 1
            if name is None:
                name = types.intp
            return SeriesType(data.dtype, index, name)

    return typer


@type_callable(Index)
def type_index_constructor(context):
    def typer(data, hashmap=None):
        if isinstance(data, types.Array):
            assert data.layout == "C"
            assert data.ndim == 1
            assert hashmap is None or isinstance(hashmap, types.DictType)
            return IndexType(data.dtype, layout=data.layout, pyclass=Index)

    return typer


# Backend extensions for Index and Series and Frame
@register_model(IndexType)
class IndexModel(models.StructModel):
    def __init__(self, dmm, fe_type) -> None:
        # We don't want the numpy string scalar type in our hashmap
        members = [
            ("data", fe_type.as_array),
            # This is an attempt to emulate our hashtable code with a numba
            # typed dict
            # It maps from values in the index to their integer positions in the array
            ("hashmap", types.DictType(fe_type.dtype, types.intp)),
            # Pointer to the Index object this was created from, or that it
            # boxes to
            # https://numba.discourse.group/t/qst-how-to-cache-the-boxing-of-an-object/2128/2?u=lithomas1
            ("parent", types.pyobject),
        ]
        models.StructModel.__init__(self, dmm, fe_type, members)


@register_model(SeriesType)
class SeriesModel(models.StructModel):
    def __init__(self, dmm, fe_type) -> None:
        members = [
            ("index", fe_type.index),
            ("values", fe_type.as_array),
            ("name", fe_type.namety),
        ]
        models.StructModel.__init__(self, dmm, fe_type, members)


make_attribute_wrapper(IndexType, "data", "_data")
make_attribute_wrapper(IndexType, "hashmap", "hashmap")

make_attribute_wrapper(SeriesType, "index", "index")
make_attribute_wrapper(SeriesType, "values", "values")
make_attribute_wrapper(SeriesType, "name", "name")


@lower_builtin(Series, types.Array, IndexType)
def pdseries_constructor(context, builder, sig, args):
    data, index = args
    series = cgutils.create_struct_proxy(sig.return_type)(context, builder)
    series.index = index
    series.values = data
    series.name = context.get_constant(types.intp, 0)
    return impl_ret_borrowed(context, builder, sig.return_type, series._getvalue())


@lower_builtin(Series, types.Array, IndexType, types.intp)
@lower_builtin(Series, types.Array, IndexType, types.float64)
@lower_builtin(Series, types.Array, IndexType, types.unicode_type)
def pdseries_constructor_with_name(context, builder, sig, args):
    data, index, name = args
    series = cgutils.create_struct_proxy(sig.return_type)(context, builder)
    series.index = index
    series.values = data
    series.name = name
    return impl_ret_borrowed(context, builder, sig.return_type, series._getvalue())


@lower_builtin(Index, types.Array, types.DictType, types.pyobject)
def index_constructor_2arg(context, builder, sig, args):
    (data, hashmap, parent) = args
    index = cgutils.create_struct_proxy(sig.return_type)(context, builder)

    index.data = data
    index.hashmap = hashmap
    index.parent = parent
    return impl_ret_borrowed(context, builder, sig.return_type, index._getvalue())


@lower_builtin(Index, types.Array, types.DictType)
def index_constructor_2arg_parent(context, builder, sig, args):
    # Basically same as index_constructor_1arg, but also lets you specify the
    # parent object
    (data, hashmap) = args
    index = cgutils.create_struct_proxy(sig.return_type)(context, builder)

    index.data = data
    index.hashmap = hashmap
    return impl_ret_borrowed(context, builder, sig.return_type, index._getvalue())


@lower_builtin(Index, types.Array)
def index_constructor_1arg(context, builder, sig, args):
    from numba.typed import Dict

    key_type = sig.return_type.dtype
    value_type = types.intp

    def index_impl(data):
        return Index(data, Dict.empty(key_type, value_type))

    return context.compile_internal(builder, index_impl, sig, args)


# Helper to convert the unicodecharseq (numpy string scalar) into a unicode_type
# (regular string)
def maybe_cast_str(x):
    # Dummy function that numba can overload
    pass


@overload(maybe_cast_str)
def maybe_cast_str_impl(x):
    """Converts numba UnicodeCharSeq (numpy string scalar) -> unicode type (string).
    Is a no-op for other types."""
    if isinstance(x, types.UnicodeCharSeq):
        return lambda x: str(x)
    else:
        return lambda x: x


@unbox(IndexType)
def unbox_index(typ, obj, c):
    """
    Convert a Index object to a native structure.

    Note: Object dtype is not allowed here
    """
    data_obj = c.pyapi.object_getattr_string(obj, "_numba_data")
    index = cgutils.create_struct_proxy(typ)(c.context, c.builder)
    # If we see an object array, assume its been validated as only containing strings
    # We still need to do the conversion though
    index.data = c.unbox(typ.as_array, data_obj).value
    typed_dict_obj = c.pyapi.unserialize(c.pyapi.serialize_object(numba.typed.Dict))
    # Create an empty typed dict in numba for the hashmap for indexing
    # equiv of numba.typed.Dict.empty(typ.dtype, types.intp)
    arr_type_obj = c.pyapi.unserialize(c.pyapi.serialize_object(typ.dtype))
    intp_type_obj = c.pyapi.unserialize(c.pyapi.serialize_object(types.intp))
    hashmap_obj = c.pyapi.call_method(
        typed_dict_obj, "empty", (arr_type_obj, intp_type_obj)
    )
    index.hashmap = c.unbox(types.DictType(typ.dtype, types.intp), hashmap_obj).value
    # Set the parent for speedy boxing.
    index.parent = obj

    # Decrefs
    c.pyapi.decref(data_obj)
    c.pyapi.decref(arr_type_obj)
    c.pyapi.decref(intp_type_obj)
    c.pyapi.decref(typed_dict_obj)

    return NativeValue(index._getvalue())


@unbox(SeriesType)
def unbox_series(typ, obj, c):
    """
    Convert a Series object to a native structure.
    """
    index_obj = c.pyapi.object_getattr_string(obj, "index")
    values_obj = c.pyapi.object_getattr_string(obj, "values")
    name_obj = c.pyapi.object_getattr_string(obj, "name")

    series = cgutils.create_struct_proxy(typ)(c.context, c.builder)
    series.index = c.unbox(typ.index, index_obj).value
    series.values = c.unbox(typ.values, values_obj).value
    series.name = c.unbox(typ.namety, name_obj).value

    # Decrefs
    c.pyapi.decref(index_obj)
    c.pyapi.decref(values_obj)
    c.pyapi.decref(name_obj)

    return NativeValue(series._getvalue())


@box(IndexType)
def box_index(typ, val, c):
    """
    Convert a native index structure to a Index object.

    If our native index is of a numpy string dtype, we'll cast it to
    object.
    """
    # First build a Numpy array object, then wrap it in a Index
    index = cgutils.create_struct_proxy(typ)(c.context, c.builder, value=val)

    res = cgutils.alloca_once_value(c.builder, index.parent)

    # Does parent exist?
    # (it means already boxed once, or Index same as original df.index or df.columns)
    # xref https://github.com/numba/numba/blob/596e8a55334cc46854e3192766e643767bd7c934/numba/core/boxing.py#L593C17-L593C17
    with c.builder.if_else(cgutils.is_not_null(c.builder, index.parent)) as (
        has_parent,
        otherwise,
    ):
        with has_parent:
            c.pyapi.incref(index.parent)
        with otherwise:
            # TODO: preserve the original class for the index
            # Also need preserve the name of the Index
            # class_obj = c.pyapi.unserialize(c.pyapi.serialize_object(typ.pyclass))
            class_obj = c.pyapi.unserialize(c.pyapi.serialize_object(Index))
            array_obj = c.box(typ.as_array, index.data)
            if isinstance(typ.dtype, types.UnicodeCharSeq):
                # We converted to numpy string dtype, convert back
                # to object since _simple_new won't do that for uss
                object_str_obj = c.pyapi.unserialize(c.pyapi.serialize_object("object"))
                array_obj = c.pyapi.call_method(array_obj, "astype", (object_str_obj,))
                c.pyapi.decref(object_str_obj)
            # this is basically Index._simple_new(array_obj, name_obj) in python
            index_obj = c.pyapi.call_method(class_obj, "_simple_new", (array_obj,))
            index.parent = index_obj
            c.builder.store(index_obj, res)

            # Decrefs
            c.pyapi.decref(class_obj)
            c.pyapi.decref(array_obj)
    return c.builder.load(res)


@box(SeriesType)
def box_series(typ, val, c):
    """
    Convert a native series structure to a Series object.
    """
    series = cgutils.create_struct_proxy(typ)(c.context, c.builder, value=val)
    series_const_obj = c.pyapi.unserialize(c.pyapi.serialize_object(Series._from_mgr))
    mgr_const_obj = c.pyapi.unserialize(
        c.pyapi.serialize_object(SingleBlockManager.from_array)
    )
    index_obj = c.box(typ.index, series.index)
    array_obj = c.box(typ.as_array, series.values)
    name_obj = c.box(typ.namety, series.name)
    # This is basically equivalent of
    # pd.Series(data=array_obj, index=index_obj)
    # To improve perf, we will construct the Series from a manager
    # object to avoid checks.
    # We'll also set the name attribute manually to avoid validation
    mgr_obj = c.pyapi.call_function_objargs(
        mgr_const_obj,
        (
            array_obj,
            index_obj,
        ),
    )
    mgr_axes_obj = c.pyapi.object_getattr_string(mgr_obj, "axes")
    # Series._constructor_from_mgr(mgr, axes)
    series_obj = c.pyapi.call_function_objargs(
        series_const_obj, (mgr_obj, mgr_axes_obj)
    )
    c.pyapi.object_setattr_string(series_obj, "_name", name_obj)

    # Decrefs
    c.pyapi.decref(series_const_obj)
    c.pyapi.decref(mgr_axes_obj)
    c.pyapi.decref(mgr_obj)
    c.pyapi.decref(mgr_const_obj)
    c.pyapi.decref(index_obj)
    c.pyapi.decref(array_obj)
    c.pyapi.decref(name_obj)

    return series_obj


# Add common series reductions (e.g. mean, sum),
# and also add common binops (e.g. add, sub, mul, div)
def generate_series_reduction(ser_reduction, ser_method):
    @overload_method(SeriesType, ser_reduction)
    def series_reduction(series):
        def series_reduction_impl(series):
            return ser_method(series.values)

        return series_reduction_impl

    return series_reduction


def generate_series_binop(binop):
    @overload(binop)
    def series_binop(series1, value):
        if isinstance(series1, SeriesType):
            if isinstance(value, SeriesType):

                def series_binop_impl(series1, series2):
                    # TODO: Check index matching?
                    return Series(
                        binop(series1.values, series2.values),
                        series1.index,
                        series1.name,
                    )

                return series_binop_impl
            else:

                def series_binop_impl(series1, value):
                    return Series(
                        binop(series1.values, value), series1.index, series1.name
                    )

                return series_binop_impl

    return series_binop


series_reductions = [
    ("sum", np.sum),
    ("mean", np.mean),
    # Disabled due to discrepancies between numba std. dev
    # and pandas std. dev (no way to specify dof)
    # ("std", np.std),
    # ("var", np.var),
    ("min", np.min),
    ("max", np.max),
]
for reduction, reduction_method in series_reductions:
    generate_series_reduction(reduction, reduction_method)

series_binops = [operator.add, operator.sub, operator.mul, operator.truediv]

for ser_binop in series_binops:
    generate_series_binop(ser_binop)


# get_loc on Index
@overload_method(IndexType, "get_loc")
def index_get_loc(index, item):
    def index_get_loc_impl(index, item):
        # Initialize the hash table if not initialized
        if len(index.hashmap) == 0:
            for i, val in enumerate(index._data):
                index.hashmap[val] = i
        return index.hashmap[item]

    return index_get_loc_impl


# Indexing for Series/Index
@overload(operator.getitem)
def series_indexing(series, item):
    if isinstance(series, SeriesType):

        def series_getitem(series, item):
            loc = series.index.get_loc(item)
            return series.iloc[loc]

        return series_getitem


@overload(operator.getitem)
def index_indexing(index, idx):
    if isinstance(index, IndexType):

        def index_getitem(index, idx):
            return index._data[idx]

        return index_getitem


class IlocType(types.Type):
    def __init__(self, obj_type) -> None:
        self.obj_type = obj_type
        name = f"iLocIndexer({obj_type})"
        super().__init__(name=name)

    @property
    def key(self):
        return self.obj_type


@typeof_impl.register(_iLocIndexer)
def typeof_iloc(val, c):
    objtype = typeof_impl(val.obj, c)
    return IlocType(objtype)


@type_callable(_iLocIndexer)
def type_iloc_constructor(context):
    def typer(obj):
        if isinstance(obj, SeriesType):
            return IlocType(obj)

    return typer


@lower_builtin(_iLocIndexer, SeriesType)
def iloc_constructor(context, builder, sig, args):
    (obj,) = args
    iloc_indexer = cgutils.create_struct_proxy(sig.return_type)(context, builder)
    iloc_indexer.obj = obj
    return impl_ret_borrowed(
        context, builder, sig.return_type, iloc_indexer._getvalue()
    )


@register_model(IlocType)
class ILocModel(models.StructModel):
    def __init__(self, dmm, fe_type) -> None:
        members = [("obj", fe_type.obj_type)]
        models.StructModel.__init__(self, dmm, fe_type, members)


make_attribute_wrapper(IlocType, "obj", "obj")


@overload_attribute(SeriesType, "iloc")
def series_iloc(series):
    def get(series):
        return _iLocIndexer(series)

    return get


@overload(operator.getitem)
def iloc_getitem(iloc_indexer, i):
    if isinstance(iloc_indexer, IlocType):

        def getitem_impl(iloc_indexer, i):
            return iloc_indexer.obj.values[i]

        return getitem_impl
```
