## Supplementary software v0.2.1 for "Virtual control arms for paediatric myopia trials: external validation of axial-elongation models": __init__.py

```
from pandas.core._numba.kernels.mean_ import (
    grouped_mean,
    sliding_mean,
)
from pandas.core._numba.kernels.min_max_ import (
    grouped_min_max,
    sliding_min_max,
)
from pandas.core._numba.kernels.sum_ import (
    grouped_sum,
    sliding_sum,
)
from pandas.core._numba.kernels.var_ import (
    grouped_var,
    sliding_var,
)

__all__ = [
    "sliding_mean",
    "grouped_mean",
    "sliding_sum",
    "grouped_sum",
    "sliding_var",
    "grouped_var",
    "sliding_min_max",
    "grouped_min_max",
]
```
