## Supplementary software v0.2.1 for "Virtual control arms for paediatric myopia trials: external validation of axial-elongation models": mean_.py

```
"""
Numba 1D mean kernels that can be shared by
* Dataframe / Series
* groupby
* rolling / expanding

Mirrors pandas/_libs/window/aggregation.pyx
"""
from __future__ import annotations

from typing import TYPE_CHECKING

import numba
import numpy as np

from pandas.core._numba.kernels.shared import is_monotonic_increasing
from pandas.core._numba.kernels.sum_ import grouped_kahan_sum

if TYPE_CHECKING:
    from pandas._typing import npt


@numba.jit(nopython=True, nogil=True, parallel=False)
def add_mean(
    val: float,
    nobs: int,
    sum_x: float,
    neg_ct: int,
    compensation: float,
    num_consecutive_same_value: int,
    prev_value: float,
) -> tuple[int, float, int, float, int, float]:
    if not np.isnan(val):
        nobs += 1
        y = val - compensation
        t = sum_x + y
        compensation = t - sum_x - y
        sum_x = t
        if val < 0:
            neg_ct += 1

        if val == prev_value:
            num_consecutive_same_value += 1
        else:
            num_consecutive_same_value = 1
        prev_value = val

    return nobs, sum_x, neg_ct, compensation, num_consecutive_same_value, prev_value


@numba.jit(nopython=True, nogil=True, parallel=False)
def remove_mean(
    val: float, nobs: int, sum_x: float, neg_ct: int, compensation: float
) -> tuple[int, float, int, float]:
    if not np.isnan(val):
        nobs -= 1
        y = -val - compensation
        t = sum_x + y
        compensation = t - sum_x - y
        sum_x = t
        if val < 0:
            neg_ct -= 1
    return nobs, sum_x, neg_ct, compensation


@numba.jit(nopython=True, nogil=True, parallel=False)
def sliding_mean(
    values: np.ndarray,
    result_dtype: np.dtype,
    start: np.ndarray,
    end: np.ndarray,
    min_periods: int,
) -> tuple[np.ndarray, list[int]]:
    N = len(start)
    nobs = 0
    sum_x = 0.0
    neg_ct = 0
    compensation_add = 0.0
    compensation_remove = 0.0

    is_monotonic_increasing_bounds = is_monotonic_increasing(
        start
    ) and is_monotonic_increasing(end)

    output = np.empty(N, dtype=result_dtype)

    for i in range(N):
        s = start[i]
        e = end[i]
        if i == 0 or not is_monotonic_increasing_bounds:
            prev_value = values[s]
            num_consecutive_same_value = 0

            for j in range(s, e):
                val = values[j]
                (
                    nobs,
                    sum_x,
                    neg_ct,
                    compensation_add,
                    num_consecutive_same_value,
                    prev_value,
                ) = add_mean(
                    val,
                    nobs,
                    sum_x,
                    neg_ct,
                    compensation_add,
                    num_consecutive_same_value,
                    prev_value,  # pyright: ignore[reportGeneralTypeIssues]
                )
        else:
            for j in range(start[i - 1], s):
                val = values[j]
                nobs, sum_x, neg_ct, compensation_remove = remove_mean(
                    val, nobs, sum_x, neg_ct, compensation_remove
                )

            for j in range(end[i - 1], e):
                val = values[j]
                (
                    nobs,
                    sum_x,
                    neg_ct,
                    compensation_add,
                    num_consecutive_same_value,
                    prev_value,
                ) = add_mean(
                    val,
                    nobs,
                    sum_x,
                    neg_ct,
                    compensation_add,
                    num_consecutive_same_value,
                    prev_value,  # pyright: ignore[reportGeneralTypeIssues]
                )

        if nobs >= min_periods and nobs > 0:
            result = sum_x / nobs
            if num_consecutive_same_value >= nobs:
                result = prev_value
            elif neg_ct == 0 and result < 0:
                result = 0
            elif neg_ct == nobs and result > 0:
                result = 0
        else:
            result = np.nan

        output[i] = result

        if not is_monotonic_increasing_bounds:
            nobs = 0
            sum_x = 0.0
            neg_ct = 0
            compensation_remove = 0.0

    # na_position is empty list since float64 can already hold nans
    # Do list comprehension, since numba cannot figure out that na_pos is
    # empty list of ints on its own
    na_pos = [0 for i in range(0)]
    return output, na_pos


@numba.jit(nopython=True, nogil=True, parallel=False)
def grouped_mean(
    values: np.ndarray,
    result_dtype: np.dtype,
    labels: npt.NDArray[np.intp],
    ngroups: int,
    min_periods: int,
) -> tuple[np.ndarray, list[int]]:
    output, nobs_arr, comp_arr, consecutive_counts, prev_vals = grouped_kahan_sum(
        values, result_dtype, labels, ngroups
    )

    # Post-processing, replace sums that don't satisfy min_periods
    for lab in range(ngroups):
        nobs = nobs_arr[lab]
        num_consecutive_same_value = consecutive_counts[lab]
        prev_value = prev_vals[lab]
        sum_x = output[lab]
        if nobs >= min_periods:
            if num_consecutive_same_value >= nobs:
                result = prev_value * nobs
            else:
                result = sum_x
        else:
            result = np.nan
        result /= nobs
        output[lab] = result

    # na_position is empty list since float64 can already hold nans
    # Do list comprehension, since numba cannot figure out that na_pos is
    # empty list of ints on its own
    na_pos = [0 for i in range(0)]
    return output, na_pos
```
