## Supplementary software v0.2.1 for "Virtual control arms for paediatric myopia trials: external validation of axial-elongation models": min_max_.py

```
"""
Numba 1D min/max kernels that can be shared by
* Dataframe / Series
* groupby
* rolling / expanding

Mirrors pandas/_libs/window/aggregation.pyx
"""
from __future__ import annotations

from typing import TYPE_CHECKING

import numba
import numpy as np

if TYPE_CHECKING:
    from pandas._typing import npt


@numba.jit(nopython=True, nogil=True, parallel=False)
def sliding_min_max(
    values: np.ndarray,
    result_dtype: np.dtype,
    start: np.ndarray,
    end: np.ndarray,
    min_periods: int,
    is_max: bool,
) -> tuple[np.ndarray, list[int]]:
    N = len(start)
    nobs = 0
    output = np.empty(N, dtype=result_dtype)
    na_pos = []
    # Use deque once numba supports it
    # https://github.com/numba/numba/issues/7417
    Q: list = []
    W: list = []
    for i in range(N):
        curr_win_size = end[i] - start[i]
        if i == 0:
            st = start[i]
        else:
            st = end[i - 1]

        for k in range(st, end[i]):
            ai = values[k]
            if not np.isnan(ai):
                nobs += 1
            elif is_max:
                ai = -np.inf
            else:
                ai = np.inf
            # Discard previous entries if we find new min or max
            if is_max:
                while Q and ((ai >= values[Q[-1]]) or values[Q[-1]] != values[Q[-1]]):
                    Q.pop()
            else:
                while Q and ((ai <= values[Q[-1]]) or values[Q[-1]] != values[Q[-1]]):
                    Q.pop()
            Q.append(k)
            W.append(k)

        # Discard entries outside and left of current window
        while Q and Q[0] <= start[i] - 1:
            Q.pop(0)
        while W and W[0] <= start[i] - 1:
            if not np.isnan(values[W[0]]):
                nobs -= 1
            W.pop(0)

        # Save output based on index in input value array
        if Q and curr_win_size > 0 and nobs >= min_periods:
            output[i] = values[Q[0]]
        else:
            if values.dtype.kind != "i":
                output[i] = np.nan
            else:
                na_pos.append(i)

    return output, na_pos


@numba.jit(nopython=True, nogil=True, parallel=False)
def grouped_min_max(
    values: np.ndarray,
    result_dtype: np.dtype,
    labels: npt.NDArray[np.intp],
    ngroups: int,
    min_periods: int,
    is_max: bool,
) -> tuple[np.ndarray, list[int]]:
    N = len(labels)
    nobs = np.zeros(ngroups, dtype=np.int64)
    na_pos = []
    output = np.empty(ngroups, dtype=result_dtype)

    for i in range(N):
        lab = labels[i]
        val = values[i]
        if lab < 0:
            continue

        if values.dtype.kind == "i" or not np.isnan(val):
            nobs[lab] += 1
        else:
            # NaN value cannot be a min/max value
            continue

        if nobs[lab] == 1:
            # First element in group, set output equal to this
            output[lab] = val
            continue

        if is_max:
            if val > output[lab]:
                output[lab] = val
        else:
            if val < output[lab]:
                output[lab] = val

    # Set labels that don't satisfy min_periods as np.nan
    for lab, count in enumerate(nobs):
        if count < min_periods:
            na_pos.append(lab)

    return output, na_pos
```
