## Supplementary software v0.2.1 for "Virtual control arms for paediatric myopia trials: external validation of axial-elongation models": shared.py

```
from __future__ import annotations

from typing import TYPE_CHECKING

import numba

if TYPE_CHECKING:
    import numpy as np


@numba.jit(
    # error: Any? not callable
    numba.boolean(numba.int64[:]),  # type: ignore[misc]
    nopython=True,
    nogil=True,
    parallel=False,
)
def is_monotonic_increasing(bounds: np.ndarray) -> bool:
    """Check if int64 values are monotonically increasing."""
    n = len(bounds)
    if n < 2:
        return True
    prev = bounds[0]
    for i in range(1, n):
        cur = bounds[i]
        if cur < prev:
            return False
        prev = cur
    return True
```
