## Supplementary software v0.2.1 for "Virtual control arms for paediatric myopia trials: external validation of axial-elongation models": sum_.py

```
"""
Numba 1D sum kernels that can be shared by
* Dataframe / Series
* groupby
* rolling / expanding

Mirrors pandas/_libs/window/aggregation.pyx
"""
from __future__ import annotations

from typing import (
    TYPE_CHECKING,
    Any,
)

import numba
from numba.extending import register_jitable
import numpy as np

if TYPE_CHECKING:
    from pandas._typing import npt

from pandas.core._numba.kernels.shared import is_monotonic_increasing


@numba.jit(nopython=True, nogil=True, parallel=False)
def add_sum(
    val: Any,
    nobs: int,
    sum_x: Any,
    compensation: Any,
    num_consecutive_same_value: int,
    prev_value: Any,
) -> tuple[int, Any, Any, int, Any]:
    if not np.isnan(val):
        nobs += 1
        y = val - compensation
        t = sum_x + y
        compensation = t - sum_x - y
        sum_x = t

        if val == prev_value:
            num_consecutive_same_value += 1
        else:
            num_consecutive_same_value = 1
        prev_value = val

    return nobs, sum_x, compensation, num_consecutive_same_value, prev_value


@numba.jit(nopython=True, nogil=True, parallel=False)
def remove_sum(
    val: Any, nobs: int, sum_x: Any, compensation: Any
) -> tuple[int, Any, Any]:
    if not np.isnan(val):
        nobs -= 1
        y = -val - compensation
        t = sum_x + y
        compensation = t - sum_x - y
        sum_x = t
    return nobs, sum_x, compensation


@numba.jit(nopython=True, nogil=True, parallel=False)
def sliding_sum(
    values: np.ndarray,
    result_dtype: np.dtype,
    start: np.ndarray,
    end: np.ndarray,
    min_periods: int,
) -> tuple[np.ndarray, list[int]]:
    dtype = values.dtype

    na_val: object = np.nan
    if dtype.kind == "i":
        na_val = 0

    N = len(start)
    nobs = 0
    sum_x = 0
    compensation_add = 0
    compensation_remove = 0
    na_pos = []

    is_monotonic_increasing_bounds = is_monotonic_increasing(
        start
    ) and is_monotonic_increasing(end)

    output = np.empty(N, dtype=result_dtype)

    for i in range(N):
        s = start[i]
        e = end[i]
        if i == 0 or not is_monotonic_increasing_bounds:
            prev_value = values[s]
            num_consecutive_same_value = 0

            for j in range(s, e):
                val = values[j]
                (
                    nobs,
                    sum_x,
                    compensation_add,
                    num_consecutive_same_value,
                    prev_value,
                ) = add_sum(
                    val,
                    nobs,
                    sum_x,
                    compensation_add,
                    num_consecutive_same_value,
                    prev_value,
                )
        else:
            for j in range(start[i - 1], s):
                val = values[j]
                nobs, sum_x, compensation_remove = remove_sum(
                    val, nobs, sum_x, compensation_remove
                )

            for j in range(end[i - 1], e):
                val = values[j]
                (
                    nobs,
                    sum_x,
                    compensation_add,
                    num_consecutive_same_value,
                    prev_value,
                ) = add_sum(
                    val,
                    nobs,
                    sum_x,
                    compensation_add,
                    num_consecutive_same_value,
                    prev_value,
                )

        if nobs == 0 == min_periods:
            result: object = 0
        elif nobs >= min_periods:
            if num_consecutive_same_value >= nobs:
                result = prev_value * nobs
            else:
                result = sum_x
        else:
            result = na_val
            if dtype.kind == "i":
                na_pos.append(i)

        output[i] = result

        if not is_monotonic_increasing_bounds:
            nobs = 0
            sum_x = 0
            compensation_remove = 0

    return output, na_pos


# Mypy/pyright don't like the fact that the decorator is untyped
@register_jitable  # type: ignore[misc]
def grouped_kahan_sum(
    values: np.ndarray,
    result_dtype: np.dtype,
    labels: npt.NDArray[np.intp],
    ngroups: int,
) -> tuple[
    np.ndarray, npt.NDArray[np.int64], np.ndarray, npt.NDArray[np.int64], np.ndarray
]:
    N = len(labels)

    nobs_arr = np.zeros(ngroups, dtype=np.int64)
    comp_arr = np.zeros(ngroups, dtype=values.dtype)
    consecutive_counts = np.zeros(ngroups, dtype=np.int64)
    prev_vals = np.zeros(ngroups, dtype=values.dtype)
    output = np.zeros(ngroups, dtype=result_dtype)

    for i in range(N):
        lab = labels[i]
        val = values[i]

        if lab < 0:
            continue

        sum_x = output[lab]
        nobs = nobs_arr[lab]
        compensation_add = comp_arr[lab]
        num_consecutive_same_value = consecutive_counts[lab]
        prev_value = prev_vals[lab]

        (
            nobs,
            sum_x,
            compensation_add,
            num_consecutive_same_value,
            prev_value,
        ) = add_sum(
            val,
            nobs,
            sum_x,
            compensation_add,
            num_consecutive_same_value,
            prev_value,
        )

        output[lab] = sum_x
        consecutive_counts[lab] = num_consecutive_same_value
        prev_vals[lab] = prev_value
        comp_arr[lab] = compensation_add
        nobs_arr[lab] = nobs
    return output, nobs_arr, comp_arr, consecutive_counts, prev_vals


@numba.jit(nopython=True, nogil=True, parallel=False)
def grouped_sum(
    values: np.ndarray,
    result_dtype: np.dtype,
    labels: npt.NDArray[np.intp],
    ngroups: int,
    min_periods: int,
) -> tuple[np.ndarray, list[int]]:
    na_pos = []

    output, nobs_arr, comp_arr, consecutive_counts, prev_vals = grouped_kahan_sum(
        values, result_dtype, labels, ngroups
    )

    # Post-processing, replace sums that don't satisfy min_periods
    for lab in range(ngroups):
        nobs = nobs_arr[lab]
        num_consecutive_same_value = consecutive_counts[lab]
        prev_value = prev_vals[lab]
        sum_x = output[lab]
        if nobs >= min_periods:
            if num_consecutive_same_value >= nobs:
                result = prev_value * nobs
            else:
                result = sum_x
        else:
            result = sum_x  # Don't change val, will be replaced by nan later
            na_pos.append(lab)
        output[lab] = result

    return output, na_pos
```
