## Supplementary software v0.2.1 for "Virtual control arms for paediatric myopia trials: external validation of axial-elongation models": var_.py

```
"""
Numba 1D var kernels that can be shared by
* Dataframe / Series
* groupby
* rolling / expanding

Mirrors pandas/_libs/window/aggregation.pyx
"""
from __future__ import annotations

from typing import TYPE_CHECKING

import numba
import numpy as np

if TYPE_CHECKING:
    from pandas._typing import npt

from pandas.core._numba.kernels.shared import is_monotonic_increasing


@numba.jit(nopython=True, nogil=True, parallel=False)
def add_var(
    val: float,
    nobs: int,
    mean_x: float,
    ssqdm_x: float,
    compensation: float,
    num_consecutive_same_value: int,
    prev_value: float,
) -> tuple[int, float, float, float, int, float]:
    if not np.isnan(val):
        if val == prev_value:
            num_consecutive_same_value += 1
        else:
            num_consecutive_same_value = 1
        prev_value = val

        nobs += 1
        prev_mean = mean_x - compensation
        y = val - compensation
        t = y - mean_x
        compensation = t + mean_x - y
        delta = t
        if nobs:
            mean_x += delta / nobs
        else:
            mean_x = 0
        ssqdm_x += (val - prev_mean) * (val - mean_x)
    return nobs, mean_x, ssqdm_x, compensation, num_consecutive_same_value, prev_value


@numba.jit(nopython=True, nogil=True, parallel=False)
def remove_var(
    val: float, nobs: int, mean_x: float, ssqdm_x: float, compensation: float
) -> tuple[int, float, float, float]:
    if not np.isnan(val):
        nobs -= 1
        if nobs:
            prev_mean = mean_x - compensation
            y = val - compensation
            t = y - mean_x
            compensation = t + mean_x - y
            delta = t
            mean_x -= delta / nobs
            ssqdm_x -= (val - prev_mean) * (val - mean_x)
        else:
            mean_x = 0
            ssqdm_x = 0
    return nobs, mean_x, ssqdm_x, compensation


@numba.jit(nopython=True, nogil=True, parallel=False)
def sliding_var(
    values: np.ndarray,
    result_dtype: np.dtype,
    start: np.ndarray,
    end: np.ndarray,
    min_periods: int,
    ddof: int = 1,
) -> tuple[np.ndarray, list[int]]:
    N = len(start)
    nobs = 0
    mean_x = 0.0
    ssqdm_x = 0.0
    compensation_add = 0.0
    compensation_remove = 0.0

    min_periods = max(min_periods, 1)
    is_monotonic_increasing_bounds = is_monotonic_increasing(
        start
    ) and is_monotonic_increasing(end)

    output = np.empty(N, dtype=result_dtype)

    for i in range(N):
        s = start[i]
        e = end[i]
        if i == 0 or not is_monotonic_increasing_bounds:
            prev_value = values[s]
            num_consecutive_same_value = 0

            for j in range(s, e):
                val = values[j]
                (
                    nobs,
                    mean_x,
                    ssqdm_x,
                    compensation_add,
                    num_consecutive_same_value,
                    prev_value,
                ) = add_var(
                    val,
                    nobs,
                    mean_x,
                    ssqdm_x,
                    compensation_add,
                    num_consecutive_same_value,
                    prev_value,
                )
        else:
            for j in range(start[i - 1], s):
                val = values[j]
                nobs, mean_x, ssqdm_x, compensation_remove = remove_var(
                    val, nobs, mean_x, ssqdm_x, compensation_remove
                )

            for j in range(end[i - 1], e):
                val = values[j]
                (
                    nobs,
                    mean_x,
                    ssqdm_x,
                    compensation_add,
                    num_consecutive_same_value,
                    prev_value,
                ) = add_var(
                    val,
                    nobs,
                    mean_x,
                    ssqdm_x,
                    compensation_add,
                    num_consecutive_same_value,
                    prev_value,
                )

        if nobs >= min_periods and nobs > ddof:
            if nobs == 1 or num_consecutive_same_value >= nobs:
                result = 0.0
            else:
                result = ssqdm_x / (nobs - ddof)
        else:
            result = np.nan

        output[i] = result

        if not is_monotonic_increasing_bounds:
            nobs = 0
            mean_x = 0.0
            ssqdm_x = 0.0
            compensation_remove = 0.0

    # na_position is empty list since float64 can already hold nans
    # Do list comprehension, since numba cannot figure out that na_pos is
    # empty list of ints on its own
    na_pos = [0 for i in range(0)]
    return output, na_pos


@numba.jit(nopython=True, nogil=True, parallel=False)
def grouped_var(
    values: np.ndarray,
    result_dtype: np.dtype,
    labels: npt.NDArray[np.intp],
    ngroups: int,
    min_periods: int,
    ddof: int = 1,
) -> tuple[np.ndarray, list[int]]:
    N = len(labels)

    nobs_arr = np.zeros(ngroups, dtype=np.int64)
    comp_arr = np.zeros(ngroups, dtype=values.dtype)
    consecutive_counts = np.zeros(ngroups, dtype=np.int64)
    prev_vals = np.zeros(ngroups, dtype=values.dtype)
    output = np.zeros(ngroups, dtype=result_dtype)
    means = np.zeros(ngroups, dtype=result_dtype)

    for i in range(N):
        lab = labels[i]
        val = values[i]

        if lab < 0:
            continue

        mean_x = means[lab]
        ssqdm_x = output[lab]
        nobs = nobs_arr[lab]
        compensation_add = comp_arr[lab]
        num_consecutive_same_value = consecutive_counts[lab]
        prev_value = prev_vals[lab]

        (
            nobs,
            mean_x,
            ssqdm_x,
            compensation_add,
            num_consecutive_same_value,
            prev_value,
        ) = add_var(
            val,
            nobs,
            mean_x,
            ssqdm_x,
            compensation_add,
            num_consecutive_same_value,
            prev_value,
        )

        output[lab] = ssqdm_x
        means[lab] = mean_x
        consecutive_counts[lab] = num_consecutive_same_value
        prev_vals[lab] = prev_value
        comp_arr[lab] = compensation_add
        nobs_arr[lab] = nobs

    # Post-processing, replace vars that don't satisfy min_periods
    for lab in range(ngroups):
        nobs = nobs_arr[lab]
        num_consecutive_same_value = consecutive_counts[lab]
        ssqdm_x = output[lab]
        if nobs >= min_periods and nobs > ddof:
            if nobs == 1 or num_consecutive_same_value >= nobs:
                result = 0.0
            else:
                result = ssqdm_x / (nobs - ddof)
        else:
            result = np.nan
        output[lab] = result

    # Second pass to get the std.dev
    # na_position is empty list since float64 can already hold nans
    # Do list comprehension, since numba cannot figure out that na_pos is
    # empty list of ints on its own
    na_pos = [0 for i in range(0)]
    return output, na_pos
```
