## Supplementary software v0.2.1 for "Virtual control arms for paediatric myopia trials: external validation of axial-elongation models": accessor.py

```
"""

accessor.py contains base classes for implementing accessor properties
that can be mixed into or pinned onto other pandas classes.

"""
from __future__ import annotations

from typing import (
    Callable,
    final,
)
import warnings

from pandas.util._decorators import doc
from pandas.util._exceptions import find_stack_level


class DirNamesMixin:
    _accessors: set[str] = set()
    _hidden_attrs: frozenset[str] = frozenset()

    @final
    def _dir_deletions(self) -> set[str]:
        """
        Delete unwanted __dir__ for this object.
        """
        return self._accessors | self._hidden_attrs

    def _dir_additions(self) -> set[str]:
        """
        Add additional __dir__ for this object.
        """
        return {accessor for accessor in self._accessors if hasattr(self, accessor)}

    def __dir__(self) -> list[str]:
        """
        Provide method name lookup and completion.

        Notes
        -----
        Only provide 'public' methods.
        """
        rv = set(super().__dir__())
        rv = (rv - self._dir_deletions()) | self._dir_additions()
        return sorted(rv)


class PandasDelegate:
    """
    Abstract base class for delegating methods/properties.
    """

    def _delegate_property_get(self, name: str, *args, **kwargs):
        raise TypeError(f"You cannot access the property {name}")

    def _delegate_property_set(self, name: str, value, *args, **kwargs):
        raise TypeError(f"The property {name} cannot be set")

    def _delegate_method(self, name: str, *args, **kwargs):
        raise TypeError(f"You cannot call method {name}")

    @classmethod
    def _add_delegate_accessors(
        cls,
        delegate,
        accessors: list[str],
        typ: str,
        overwrite: bool = False,
        accessor_mapping: Callable[[str], str] = lambda x: x,
        raise_on_missing: bool = True,
    ) -> None:
        """
        Add accessors to cls from the delegate class.

        Parameters
        ----------
        cls
            Class to add the methods/properties to.
        delegate
            Class to get methods/properties and doc-strings.
        accessors : list of str
            List of accessors to add.
        typ : {'property', 'method'}
        overwrite : bool, default False
            Overwrite the method/property in the target class if it exists.
        accessor_mapping: Callable, default lambda x: x
            Callable to map the delegate's function to the cls' function.
        raise_on_missing: bool, default True
            Raise if an accessor does not exist on delegate.
            False skips the missing accessor.
        """

        def _create_delegator_property(name: str):
            def _getter(self):
                return self._delegate_property_get(name)

            def _setter(self, new_values):
                return self._delegate_property_set(name, new_values)

            _getter.__name__ = name
            _setter.__name__ = name

            return property(
                fget=_getter,
                fset=_setter,
                doc=getattr(delegate, accessor_mapping(name)).__doc__,
            )

        def _create_delegator_method(name: str):
            def f(self, *args, **kwargs):
                return self._delegate_method(name, *args, **kwargs)

            f.__name__ = name
            f.__doc__ = getattr(delegate, accessor_mapping(name)).__doc__

            return f

        for name in accessors:
            if (
                not raise_on_missing
                and getattr(delegate, accessor_mapping(name), None) is None
            ):
                continue

            if typ == "property":
                f = _create_delegator_property(name)
            else:
                f = _create_delegator_method(name)

            # don't overwrite existing methods/properties
            if overwrite or not hasattr(cls, name):
                setattr(cls, name, f)


def delegate_names(
    delegate,
    accessors: list[str],
    typ: str,
    overwrite: bool = False,
    accessor_mapping: Callable[[str], str] = lambda x: x,
    raise_on_missing: bool = True,
):
    """
    Add delegated names to a class using a class decorator.  This provides
    an alternative usage to directly calling `_add_delegate_accessors`
    below a class definition.

    Parameters
    ----------
    delegate : object
        The class to get methods/properties & doc-strings.
    accessors : Sequence[str]
        List of accessor to add.
    typ : {'property', 'method'}
    overwrite : bool, default False
       Overwrite the method/property in the target class if it exists.
    accessor_mapping: Callable, default lambda x: x
        Callable to map the delegate's function to the cls' function.
    raise_on_missing: bool, default True
        Raise if an accessor does not exist on delegate.
        False skips the missing accessor.

    Returns
    -------
    callable
        A class decorator.

    Examples
    --------
    @delegate_names(Categorical, ["categories", "ordered"], "property")
    class CategoricalAccessor(PandasDelegate):
        [...]
    """

    def add_delegate_accessors(cls):
        cls._add_delegate_accessors(
            delegate,
            accessors,
            typ,
            overwrite=overwrite,
            accessor_mapping=accessor_mapping,
            raise_on_missing=raise_on_missing,
        )
        return cls

    return add_delegate_accessors


# Ported with modifications from xarray; licence at LICENSES/XARRAY_LICENSE
# https://github.com/pydata/xarray/blob/master/xarray/core/extensions.py
# 1. We don't need to catch and re-raise AttributeErrors as RuntimeErrors
# 2. We use a UserWarning instead of a custom Warning


class CachedAccessor:
    """
    Custom property-like object.

    A descriptor for caching accessors.

    Parameters
    ----------
    name : str
        Namespace that will be accessed under, e.g. ``df.foo``.
    accessor : cls
        Class with the extension methods.

    Notes
    -----
    For accessor, The class's __init__ method assumes that one of
    ``Series``, ``DataFrame`` or ``Index`` as the
    single argument ``data``.
    """

    def __init__(self, name: str, accessor) -> None:
        self._name = name
        self._accessor = accessor

    def __get__(self, obj, cls):
        if obj is None:
            # we're accessing the attribute of the class, i.e., Dataset.geo
            return self._accessor
        accessor_obj = self._accessor(obj)
        # Replace the property with the accessor object. Inspired by:
        # https://www.pydanny.com/cached-property.html
        # We need to use object.__setattr__ because we overwrite __setattr__ on
        # NDFrame
        object.__setattr__(obj, self._name, accessor_obj)
        return accessor_obj


@doc(klass="", others="")
def _register_accessor(name: str, cls):
    """
    Register a custom accessor on {klass} objects.

    Parameters
    ----------
    name : str
        Name under which the accessor should be registered. A warning is issued
        if this name conflicts with a preexisting attribute.

    Returns
    -------
    callable
        A class decorator.

    See Also
    --------
    register_dataframe_accessor : Register a custom accessor on DataFrame objects.
    register_series_accessor : Register a custom accessor on Series objects.
    register_index_accessor : Register a custom accessor on Index objects.

    Notes
    -----
    When accessed, your accessor will be initialized with the pandas object
    the user is interacting with. So the signature must be

    .. code-block:: python

        def __init__(self, pandas_object):  # noqa: E999
            ...

    For consistency with pandas methods, you should raise an ``AttributeError``
    if the data passed to your accessor has an incorrect dtype.

    >>> pd.Series(['a', 'b']).dt
    Traceback (most recent call last):
    ...
    AttributeError: Can only use .dt accessor with datetimelike values

    Examples
    --------
    In your library code::

        import pandas as pd

        @pd.api.extensions.register_dataframe_accessor("geo")
        class GeoAccessor:
            def __init__(self, pandas_obj):
                self._obj = pandas_obj

            @property
            def center(self):
                # return the geographic center point of this DataFrame
                lat = self._obj.latitude
                lon = self._obj.longitude
                return (float(lon.mean()), float(lat.mean()))

            def plot(self):
                # plot this array's data on a map, e.g., using Cartopy
                pass

    Back in an interactive IPython session:

        .. code-block:: ipython

            In [1]: ds = pd.DataFrame({{"longitude": np.linspace(0, 10),
               ...:                    "latitude": np.linspace(0, 20)}})
            In [2]: ds.geo.center
            Out[2]: (5.0, 10.0)
            In [3]: ds.geo.plot()  # plots data on a map
    """

    def decorator(accessor):
        if hasattr(cls, name):
            warnings.warn(
                f"registration of accessor {repr(accessor)} under name "
                f"{repr(name)} for type {repr(cls)} is overriding a preexisting "
                f"attribute with the same name.",
                UserWarning,
                stacklevel=find_stack_level(),
            )
        setattr(cls, name, CachedAccessor(name, accessor))
        cls._accessors.add(name)
        return accessor

    return decorator


@doc(_register_accessor, klass="DataFrame")
def register_dataframe_accessor(name: str):
    from pandas import DataFrame

    return _register_accessor(name, DataFrame)


@doc(_register_accessor, klass="Series")
def register_series_accessor(name: str):
    from pandas import Series

    return _register_accessor(name, Series)


@doc(_register_accessor, klass="Index")
def register_index_accessor(name: str):
    from pandas import Index

    return _register_accessor(name, Index)
```
