## Supplementary software v0.2.1 for "Virtual control arms for paediatric myopia trials: external validation of axial-elongation models": algorithms.py

```
"""
Generic data algorithms. This module is experimental at the moment and not
intended for public consumption
"""
from __future__ import annotations

import decimal
import operator
from textwrap import dedent
from typing import (
    TYPE_CHECKING,
    Literal,
    cast,
)
import warnings

import numpy as np

from pandas._libs import (
    algos,
    hashtable as htable,
    iNaT,
    lib,
)
from pandas._typing import (
    AnyArrayLike,
    ArrayLike,
    AxisInt,
    DtypeObj,
    TakeIndexer,
    npt,
)
from pandas.util._decorators import doc
from pandas.util._exceptions import find_stack_level

from pandas.core.dtypes.cast import (
    construct_1d_object_array_from_listlike,
    np_find_common_type,
)
from pandas.core.dtypes.common import (
    ensure_float64,
    ensure_object,
    ensure_platform_int,
    is_array_like,
    is_bool_dtype,
    is_complex_dtype,
    is_dict_like,
    is_extension_array_dtype,
    is_float_dtype,
    is_integer,
    is_integer_dtype,
    is_list_like,
    is_object_dtype,
    is_signed_integer_dtype,
    needs_i8_conversion,
)
from pandas.core.dtypes.concat import concat_compat
from pandas.core.dtypes.dtypes import (
    BaseMaskedDtype,
    CategoricalDtype,
    ExtensionDtype,
    NumpyEADtype,
)
from pandas.core.dtypes.generic import (
    ABCDatetimeArray,
    ABCExtensionArray,
    ABCIndex,
    ABCMultiIndex,
    ABCSeries,
    ABCTimedeltaArray,
)
from pandas.core.dtypes.missing import (
    isna,
    na_value_for_dtype,
)

from pandas.core.array_algos.take import take_nd
from pandas.core.construction import (
    array as pd_array,
    ensure_wrapped_if_datetimelike,
    extract_array,
)
from pandas.core.indexers import validate_indices

if TYPE_CHECKING:
    from pandas._typing import (
        ListLike,
        NumpySorter,
        NumpyValueArrayLike,
    )

    from pandas import (
        Categorical,
        Index,
        Series,
    )
    from pandas.core.arrays import (
        BaseMaskedArray,
        ExtensionArray,
    )


# --------------- #
# dtype access    #
# --------------- #
def _ensure_data(values: ArrayLike) -> np.ndarray:
    """
    routine to ensure that our data is of the correct
    input dtype for lower-level routines

    This will coerce:
    - ints -> int64
    - uint -> uint64
    - bool -> uint8
    - datetimelike -> i8
    - datetime64tz -> i8 (in local tz)
    - categorical -> codes

    Parameters
    ----------
    values : np.ndarray or ExtensionArray

    Returns
    -------
    np.ndarray
    """

    if not isinstance(values, ABCMultiIndex):
        # extract_array would raise
        values = extract_array(values, extract_numpy=True)

    if is_object_dtype(values.dtype):
        return ensure_object(np.asarray(values))

    elif isinstance(values.dtype, BaseMaskedDtype):
        # i.e. BooleanArray, FloatingArray, IntegerArray
        values = cast("BaseMaskedArray", values)
        if not values._hasna:
            # No pd.NAs -> We can avoid an object-dtype cast (and copy) GH#41816
            #  recurse to avoid re-implementing logic for eg bool->uint8
            return _ensure_data(values._data)
        return np.asarray(values)

    elif isinstance(values.dtype, CategoricalDtype):
        # NB: cases that go through here should NOT be using _reconstruct_data
        #  on the back-end.
        values = cast("Categorical", values)
        return values.codes

    elif is_bool_dtype(values.dtype):
        if isinstance(values, np.ndarray):
            # i.e. actually dtype == np.dtype("bool")
            return np.asarray(values).view("uint8")
        else:
            # e.g. Sparse[bool, False]  # TODO: no test cases get here
            return np.asarray(values).astype("uint8", copy=False)

    elif is_integer_dtype(values.dtype):
        return np.asarray(values)

    elif is_float_dtype(values.dtype):
        # Note: checking `values.dtype == "float128"` raises on Windows and 32bit
        # error: Item "ExtensionDtype" of "Union[Any, ExtensionDtype, dtype[Any]]"
        # has no attribute "itemsize"
        if values.dtype.itemsize in [2, 12, 16]:  # type: ignore[union-attr]
            # we dont (yet) have float128 hashtable support
            return ensure_float64(values)
        return np.asarray(values)

    elif is_complex_dtype(values.dtype):
        return cast(np.ndarray, values)

    # datetimelike
    elif needs_i8_conversion(values.dtype):
        npvalues = values.view("i8")
        npvalues = cast(np.ndarray, npvalues)
        return npvalues

    # we have failed, return object
    values = np.asarray(values, dtype=object)
    return ensure_object(values)


def _reconstruct_data(
    values: ArrayLike, dtype: DtypeObj, original: AnyArrayLike
) -> ArrayLike:
    """
    reverse of _ensure_data

    Parameters
    ----------
    values : np.ndarray or ExtensionArray
    dtype : np.dtype or ExtensionDtype
    original : AnyArrayLike

    Returns
    -------
    ExtensionArray or np.ndarray
    """
    if isinstance(values, ABCExtensionArray) and values.dtype == dtype:
        # Catch DatetimeArray/TimedeltaArray
        return values

    if not isinstance(dtype, np.dtype):
        # i.e. ExtensionDtype; note we have ruled out above the possibility
        #  that values.dtype == dtype
        cls = dtype.construct_array_type()

        values = cls._from_sequence(values, dtype=dtype)

    else:
        values = values.astype(dtype, copy=False)

    return values


def _ensure_arraylike(values, func_name: str) -> ArrayLike:
    """
    ensure that we are arraylike if not already
    """
    if not isinstance(values, (ABCIndex, ABCSeries, ABCExtensionArray, np.ndarray)):
        # GH#52986
        if func_name != "isin-targets":
            # Make an exception for the comps argument in isin.
            warnings.warn(
                f"{func_name} with argument that is not not a Series, Index, "
                "ExtensionArray, or np.ndarray is deprecated and will raise in a "
                "future version.",
                FutureWarning,
                stacklevel=find_stack_level(),
            )

        inferred = lib.infer_dtype(values, skipna=False)
        if inferred in ["mixed", "string", "mixed-integer"]:
            # "mixed-integer" to ensure we do not cast ["ss", 42] to str GH#22160
            if isinstance(values, tuple):
                values = list(values)
            values = construct_1d_object_array_from_listlike(values)
        else:
            values = np.asarray(values)
    return values


_hashtables = {
    "complex128": htable.Complex128HashTable,
    "complex64": htable.Complex64HashTable,
    "float64": htable.Float64HashTable,
    "float32": htable.Float32HashTable,
    "uint64": htable.UInt64HashTable,
    "uint32": htable.UInt32HashTable,
    "uint16": htable.UInt16HashTable,
    "uint8": htable.UInt8HashTable,
    "int64": htable.Int64HashTable,
    "int32": htable.Int32HashTable,
    "int16": htable.Int16HashTable,
    "int8": htable.Int8HashTable,
    "string": htable.StringHashTable,
    "object": htable.PyObjectHashTable,
}


def _get_hashtable_algo(values: np.ndarray):
    """
    Parameters
    ----------
    values : np.ndarray

    Returns
    -------
    htable : HashTable subclass
    values : ndarray
    """
    values = _ensure_data(values)

    ndtype = _check_object_for_strings(values)
    hashtable = _hashtables[ndtype]
    return hashtable, values


def _check_object_for_strings(values: np.ndarray) -> str:
    """
    Check if we can use string hashtable instead of object hashtable.

    Parameters
    ----------
    values : ndarray

    Returns
    -------
    str
    """
    ndtype = values.dtype.name
    if ndtype == "object":
        # it's cheaper to use a String Hash Table than Object; we infer
        # including nulls because that is the only difference between
        # StringHashTable and ObjectHashtable
        if lib.is_string_array(values, skipna=False):
            ndtype = "string"
    return ndtype


# --------------- #
# top-level algos #
# --------------- #


def unique(values):
    """
    Return unique values based on a hash table.

    Uniques are returned in order of appearance. This does NOT sort.

    Significantly faster than numpy.unique for long enough sequences.
    Includes NA values.

    Parameters
    ----------
    values : 1d array-like

    Returns
    -------
    numpy.ndarray or ExtensionArray

        The return can be:

        * Index : when the input is an Index
        * Categorical : when the input is a Categorical dtype
        * ndarray : when the input is a Series/ndarray

        Return numpy.ndarray or ExtensionArray.

    See Also
    --------
    Index.unique : Return unique values from an Index.
    Series.unique : Return unique values of Series object.

    Examples
    --------
    >>> pd.unique(pd.Series([2, 1, 3, 3]))
    array([2, 1, 3])

    >>> pd.unique(pd.Series([2] + [1] * 5))
    array([2, 1])

    >>> pd.unique(pd.Series([pd.Timestamp("20160101"), pd.Timestamp("20160101")]))
    array(['2016-01-01T00:00:00.000000000'], dtype='datetime64[ns]')

    >>> pd.unique(
    ...     pd.Series(
    ...         [
    ...             pd.Timestamp("20160101", tz="US/Eastern"),
    ...             pd.Timestamp("20160101", tz="US/Eastern"),
    ...         ]
    ...     )
    ... )
    <DatetimeArray>
    ['2016-01-01 00:00:00-05:00']
    Length: 1, dtype: datetime64[ns, US/Eastern]

    >>> pd.unique(
    ...     pd.Index(
    ...         [
    ...             pd.Timestamp("20160101", tz="US/Eastern"),
    ...             pd.Timestamp("20160101", tz="US/Eastern"),
    ...         ]
    ...     )
    ... )
    DatetimeIndex(['2016-01-01 00:00:00-05:00'],
            dtype='datetime64[ns, US/Eastern]',
            freq=None)

    >>> pd.unique(np.array(list("baabc"), dtype="O"))
    array(['b', 'a', 'c'], dtype=object)

    An unordered Categorical will return categories in the
    order of appearance.

    >>> pd.unique(pd.Series(pd.Categorical(list("baabc"))))
    ['b', 'a', 'c']
    Categories (3, object): ['a', 'b', 'c']

    >>> pd.unique(pd.Series(pd.Categorical(list("baabc"), categories=list("abc"))))
    ['b', 'a', 'c']
    Categories (3, object): ['a', 'b', 'c']

    An ordered Categorical preserves the category ordering.

    >>> pd.unique(
    ...     pd.Series(
    ...         pd.Categorical(list("baabc"), categories=list("abc"), ordered=True)
    ...     )
    ... )
    ['b', 'a', 'c']
    Categories (3, object): ['a' < 'b' < 'c']

    An array of tuples

    >>> pd.unique(pd.Series([("a", "b"), ("b", "a"), ("a", "c"), ("b", "a")]).values)
    array([('a', 'b'), ('b', 'a'), ('a', 'c')], dtype=object)
    """
    return unique_with_mask(values)


def nunique_ints(values: ArrayLike) -> int:
    """
    Return the number of unique values for integer array-likes.

    Significantly faster than pandas.unique for long enough sequences.
    No checks are done to ensure input is integral.

    Parameters
    ----------
    values : 1d array-like

    Returns
    -------
    int : The number of unique values in ``values``
    """
    if len(values) == 0:
        return 0
    values = _ensure_data(values)
    # bincount requires intp
    result = (np.bincount(values.ravel().astype("intp")) != 0).sum()
    return result


def unique_with_mask(values, mask: npt.NDArray[np.bool_] | None = None):
    """See algorithms.unique for docs. Takes a mask for masked arrays."""
    values = _ensure_arraylike(values, func_name="unique")

    if isinstance(values.dtype, ExtensionDtype):
        # Dispatch to extension dtype's unique.
        return values.unique()

    original = values
    hashtable, values = _get_hashtable_algo(values)

    table = hashtable(len(values))
    if mask is None:
        uniques = table.unique(values)
        uniques = _reconstruct_data(uniques, original.dtype, original)
        return uniques

    else:
        uniques, mask = table.unique(values, mask=mask)
        uniques = _reconstruct_data(uniques, original.dtype, original)
        assert mask is not None  # for mypy
        return uniques, mask.astype("bool")


unique1d = unique


_MINIMUM_COMP_ARR_LEN = 1_000_000


def isin(comps: ListLike, values: ListLike) -> npt.NDArray[np.bool_]:
    """
    Compute the isin boolean array.

    Parameters
    ----------
    comps : list-like
    values : list-like

    Returns
    -------
    ndarray[bool]
        Same length as `comps`.
    """
    if not is_list_like(comps):
        raise TypeError(
            "only list-like objects are allowed to be passed "
            f"to isin(), you passed a `{type(comps).__name__}`"
        )
    if not is_list_like(values):
        raise TypeError(
            "only list-like objects are allowed to be passed "
            f"to isin(), you passed a `{type(values).__name__}`"
        )

    if not isinstance(values, (ABCIndex, ABCSeries, ABCExtensionArray, np.ndarray)):
        orig_values = list(values)
        values = _ensure_arraylike(orig_values, func_name="isin-targets")

        if (
            len(values) > 0
            and values.dtype.kind in "iufcb"
            and not is_signed_integer_dtype(comps)
        ):
            # GH#46485 Use object to avoid upcast to float64 later
            # TODO: Share with _find_common_type_compat
            values = construct_1d_object_array_from_listlike(orig_values)

    elif isinstance(values, ABCMultiIndex):
        # Avoid raising in extract_array
        values = np.array(values)
    else:
        values = extract_array(values, extract_numpy=True, extract_range=True)

    comps_array = _ensure_arraylike(comps, func_name="isin")
    comps_array = extract_array(comps_array, extract_numpy=True)
    if not isinstance(comps_array, np.ndarray):
        # i.e. Extension Array
        return comps_array.isin(values)

    elif needs_i8_conversion(comps_array.dtype):
        # Dispatch to DatetimeLikeArrayMixin.isin
        return pd_array(comps_array).isin(values)
    elif needs_i8_conversion(values.dtype) and not is_object_dtype(comps_array.dtype):
        # e.g. comps_array are integers and values are datetime64s
        return np.zeros(comps_array.shape, dtype=bool)
        # TODO: not quite right ... Sparse/Categorical
    elif needs_i8_conversion(values.dtype):
        return isin(comps_array, values.astype(object))

    elif isinstance(values.dtype, ExtensionDtype):
        return isin(np.asarray(comps_array), np.asarray(values))

    # GH16012
    # Ensure np.isin doesn't get object types or it *may* throw an exception
    # Albeit hashmap has O(1) look-up (vs. O(logn) in sorted array),
    # isin is faster for small sizes
    if (
        len(comps_array) > _MINIMUM_COMP_ARR_LEN
        and len(values) <= 26
        and comps_array.dtype != object
    ):
        # If the values include nan we need to check for nan explicitly
        # since np.nan it not equal to np.nan
        if isna(values).any():

            def f(c, v):
                return np.logical_or(np.isin(c, v).ravel(), np.isnan(c))

        else:
            f = lambda a, b: np.isin(a, b).ravel()

    else:
        common = np_find_common_type(values.dtype, comps_array.dtype)
        values = values.astype(common, copy=False)
        comps_array = comps_array.astype(common, copy=False)
        f = htable.ismember

    return f(comps_array, values)


def factorize_array(
    values: np.ndarray,
    use_na_sentinel: bool = True,
    size_hint: int | None = None,
    na_value: object = None,
    mask: npt.NDArray[np.bool_] | None = None,
) -> tuple[npt.NDArray[np.intp], np.ndarray]:
    """
    Factorize a numpy array to codes and uniques.

    This doesn't do any coercion of types or unboxing before factorization.

    Parameters
    ----------
    values : ndarray
    use_na_sentinel : bool, default True
        If True, the sentinel -1 will be used for NaN values. If False,
        NaN values will be encoded as non-negative integers and will not drop the
        NaN from the uniques of the values.
    size_hint : int, optional
        Passed through to the hashtable's 'get_labels' method
    na_value : object, optional
        A value in `values` to consider missing. Note: only use this
        parameter when you know that you don't have any values pandas would
        consider missing in the array (NaN for float data, iNaT for
        datetimes, etc.).
    mask : ndarray[bool], optional
        If not None, the mask is used as indicator for missing values
        (True = missing, False = valid) instead of `na_value` or
        condition "val != val".

    Returns
    -------
    codes : ndarray[np.intp]
    uniques : ndarray
    """
    original = values
    if values.dtype.kind in "mM":
        # _get_hashtable_algo will cast dt64/td64 to i8 via _ensure_data, so we
        #  need to do the same to na_value. We are assuming here that the passed
        #  na_value is an appropriately-typed NaT.
        # e.g. test_where_datetimelike_categorical
        na_value = iNaT

    hash_klass, values = _get_hashtable_algo(values)

    table = hash_klass(size_hint or len(values))
    uniques, codes = table.factorize(
        values,
        na_sentinel=-1,
        na_value=na_value,
        mask=mask,
        ignore_na=use_na_sentinel,
    )

    # re-cast e.g. i8->dt64/td64, uint8->bool
    uniques = _reconstruct_data(uniques, original.dtype, original)

    codes = ensure_platform_int(codes)
    return codes, uniques


@doc(
    values=dedent(
        """\
    values : sequence
        A 1-D sequence. Sequences that aren't pandas objects are
        coerced to ndarrays before factorization.
    """
    ),
    sort=dedent(
        """\
    sort : bool, default False
        Sort `uniques` and shuffle `codes` to maintain the
        relationship.
    """
    ),
    size_hint=dedent(
        """\
    size_hint : int, optional
        Hint to the hashtable sizer.
    """
    ),
)
def factorize(
    values,
    sort: bool = False,
    use_na_sentinel: bool = True,
    size_hint: int | None = None,
) -> tuple[np.ndarray, np.ndarray | Index]:
    """
    Encode the object as an enumerated type or categorical variable.

    This method is useful for obtaining a numeric representation of an
    array when all that matters is identifying distinct values. `factorize`
    is available as both a top-level function :func:`pandas.factorize`,
    and as a method :meth:`Series.factorize` and :meth:`Index.factorize`.

    Parameters
    ----------
    {values}{sort}
    use_na_sentinel : bool, default True
        If True, the sentinel -1 will be used for NaN values. If False,
        NaN values will be encoded as non-negative integers and will not drop the
        NaN from the uniques of the values.

        .. versionadded:: 1.5.0
    {size_hint}\

    Returns
    -------
    codes : ndarray
        An integer ndarray that's an indexer into `uniques`.
        ``uniques.take(codes)`` will have the same values as `values`.
    uniques : ndarray, Index, or Categorical
        The unique valid values. When `values` is Categorical, `uniques`
        is a Categorical. When `values` is some other pandas object, an
        `Index` is returned. Otherwise, a 1-D ndarray is returned.

        .. note::

           Even if there's a missing value in `values`, `uniques` will
           *not* contain an entry for it.

    See Also
    --------
    cut : Discretize continuous-valued array.
    unique : Find the unique value in an array.

    Notes
    -----
    Reference :ref:`the user guide <reshaping.factorize>` for more examples.

    Examples
    --------
    These examples all show factorize as a top-level method like
    ``pd.factorize(values)``. The results are identical for methods like
    :meth:`Series.factorize`.

    >>> codes, uniques = pd.factorize(np.array(['b', 'b', 'a', 'c', 'b'], dtype="O"))
    >>> codes
    array([0, 0, 1, 2, 0])
    >>> uniques
    array(['b', 'a', 'c'], dtype=object)

    With ``sort=True``, the `uniques` will be sorted, and `codes` will be
    shuffled so that the relationship is the maintained.

    >>> codes, uniques = pd.factorize(np.array(['b', 'b', 'a', 'c', 'b'], dtype="O"),
    ...                               sort=True)
    >>> codes
    array([1, 1, 0, 2, 1])
    >>> uniques
    array(['a', 'b', 'c'], dtype=object)

    When ``use_na_sentinel=True`` (the default), missing values are indicated in
    the `codes` with the sentinel value ``-1`` and missing values are not
    included in `uniques`.

    >>> codes, uniques = pd.factorize(np.array(['b', None, 'a', 'c', 'b'], dtype="O"))
    >>> codes
    array([ 0, -1,  1,  2,  0])
    >>> uniques
    array(['b', 'a', 'c'], dtype=object)

    Thus far, we've only factorized lists (which are internally coerced to
    NumPy arrays). When factorizing pandas objects, the type of `uniques`
    will differ. For Categoricals, a `Categorical` is returned.

    >>> cat = pd.Categorical(['a', 'a', 'c'], categories=['a', 'b', 'c'])
    >>> codes, uniques = pd.factorize(cat)
    >>> codes
    array([0, 0, 1])
    >>> uniques
    ['a', 'c']
    Categories (3, object): ['a', 'b', 'c']

    Notice that ``'b'`` is in ``uniques.categories``, despite not being
    present in ``cat.values``.

    For all other pandas objects, an Index of the appropriate type is
    returned.

    >>> cat = pd.Series(['a', 'a', 'c'])
    >>> codes, uniques = pd.factorize(cat)
    >>> codes
    array([0, 0, 1])
    >>> uniques
    Index(['a', 'c'], dtype='object')

    If NaN is in the values, and we want to include NaN in the uniques of the
    values, it can be achieved by setting ``use_na_sentinel=False``.

    >>> values = np.array([1, 2, 1, np.nan])
    >>> codes, uniques = pd.factorize(values)  # default: use_na_sentinel=True
    >>> codes
    array([ 0,  1,  0, -1])
    >>> uniques
    array([1., 2.])

    >>> codes, uniques = pd.factorize(values, use_na_sentinel=False)
    >>> codes
    array([0, 1, 0, 2])
    >>> uniques
    array([ 1.,  2., nan])
    """
    # Implementation notes: This method is responsible for 3 things
    # 1.) coercing data to array-like (ndarray, Index, extension array)
    # 2.) factorizing codes and uniques
    # 3.) Maybe boxing the uniques in an Index
    #
    # Step 2 is dispatched to extension types (like Categorical). They are
    # responsible only for factorization. All data coercion, sorting and boxing
    # should happen here.
    if isinstance(values, (ABCIndex, ABCSeries)):
        return values.factorize(sort=sort, use_na_sentinel=use_na_sentinel)

    values = _ensure_arraylike(values, func_name="factorize")
    original = values

    if (
        isinstance(values, (ABCDatetimeArray, ABCTimedeltaArray))
        and values.freq is not None
    ):
        # The presence of 'freq' means we can fast-path sorting and know there
        #  aren't NAs
        codes, uniques = values.factorize(sort=sort)
        return codes, uniques

    elif not isinstance(values, np.ndarray):
        # i.e. ExtensionArray
        codes, uniques = values.factorize(use_na_sentinel=use_na_sentinel)

    else:
        values = np.asarray(values)  # convert DTA/TDA/MultiIndex

        if not use_na_sentinel and values.dtype == object:
            # factorize can now handle differentiating various types of null values.
            # These can only occur when the array has object dtype.
            # However, for backwards compatibility we only use the null for the
            # provided dtype. This may be revisited in the future, see GH#48476.
            null_mask = isna(values)
            if null_mask.any():
                na_value = na_value_for_dtype(values.dtype, compat=False)
                # Don't modify (potentially user-provided) array
                values = np.where(null_mask, na_value, values)

        codes, uniques = factorize_array(
            values,
            use_na_sentinel=use_na_sentinel,
            size_hint=size_hint,
        )

    if sort and len(uniques) > 0:
        uniques, codes = safe_sort(
            uniques,
            codes,
            use_na_sentinel=use_na_sentinel,
            assume_unique=True,
            verify=False,
        )

    uniques = _reconstruct_data(uniques, original.dtype, original)

    return codes, uniques


def value_counts(
    values,
    sort: bool = True,
    ascending: bool = False,
    normalize: bool = False,
    bins=None,
    dropna: bool = True,
) -> Series:
    """
    Compute a histogram of the counts of non-null values.

    Parameters
    ----------
    values : ndarray (1-d)
    sort : bool, default True
        Sort by values
    ascending : bool, default False
        Sort in ascending order
    normalize: bool, default False
        If True then compute a relative histogram
    bins : integer, optional
        Rather than count values, group them into half-open bins,
        convenience for pd.cut, only works with numeric data
    dropna : bool, default True
        Don't include counts of NaN

    Returns
    -------
    Series
    """
    warnings.warn(
        # GH#53493
        "pandas.value_counts is deprecated and will be removed in a "
        "future version. Use pd.Series(obj).value_counts() instead.",
        FutureWarning,
        stacklevel=find_stack_level(),
    )
    return value_counts_internal(
        values,
        sort=sort,
        ascending=ascending,
        normalize=normalize,
        bins=bins,
        dropna=dropna,
    )


def value_counts_internal(
    values,
    sort: bool = True,
    ascending: bool = False,
    normalize: bool = False,
    bins=None,
    dropna: bool = True,
) -> Series:
    from pandas import (
        Index,
        Series,
    )

    index_name = getattr(values, "name", None)
    name = "proportion" if normalize else "count"

    if bins is not None:
        from pandas.core.reshape.tile import cut

        if isinstance(values, Series):
            values = values._values

        try:
            ii = cut(values, bins, include_lowest=True)
        except TypeError as err:
            raise TypeError("bins argument only works with numeric data.") from err

        # count, remove nulls (from the index), and but the bins
        result = ii.value_counts(dropna=dropna)
        result.name = name
        result = result[result.index.notna()]
        result.index = result.index.astype("interval")
        result = result.sort_index()

        # if we are dropna and we have NO values
        if dropna and (result._values == 0).all():
            result = result.iloc[0:0]

        # normalizing is by len of all (regardless of dropna)
        counts = np.array([len(ii)])

    else:
        if is_extension_array_dtype(values):
            # handle Categorical and sparse,
            result = Series(values, copy=False)._values.value_counts(dropna=dropna)
            result.name = name
            result.index.name = index_name
            counts = result._values
            if not isinstance(counts, np.ndarray):
                # e.g. ArrowExtensionArray
                counts = np.asarray(counts)

        elif isinstance(values, ABCMultiIndex):
            # GH49558
            levels = list(range(values.nlevels))
            result = (
                Series(index=values, name=name)
                .groupby(level=levels, dropna=dropna)
                .size()
            )
            result.index.names = values.names
            counts = result._values

        else:
            values = _ensure_arraylike(values, func_name="value_counts")
            keys, counts, _ = value_counts_arraylike(values, dropna)
            if keys.dtype == np.float16:
                keys = keys.astype(np.float32)

            # For backwards compatibility, we let Index do its normal type
            #  inference, _except_ for if if infers from object to bool.
            idx = Index(keys)
            if idx.dtype in [bool, "string"] and keys.dtype == object:
                idx = idx.astype(object)
            elif (
                idx.dtype != keys.dtype  # noqa: PLR1714  # # pylint: disable=R1714
                and idx.dtype != "string"
            ):
                warnings.warn(
                    # GH#56161
                    "The behavior of value_counts with object-dtype is deprecated. "
                    "In a future version, this will *not* perform dtype inference "
                    "on the resulting index. To retain the old behavior, use "
                    "`result.index = result.index.infer_objects()`",
                    FutureWarning,
                    stacklevel=find_stack_level(),
                )
            idx.name = index_name

            result = Series(counts, index=idx, name=name, copy=False)

    if sort:
        result = result.sort_values(ascending=ascending)

    if normalize:
        result = result / counts.sum()

    return result


# Called once from SparseArray, otherwise could be private
def value_counts_arraylike(
    values: np.ndarray, dropna: bool, mask: npt.NDArray[np.bool_] | None = None
) -> tuple[ArrayLike, npt.NDArray[np.int64], int]:
    """
    Parameters
    ----------
    values : np.ndarray
    dropna : bool
    mask : np.ndarray[bool] or None, default None

    Returns
    -------
    uniques : np.ndarray
    counts : np.ndarray[np.int64]
    """
    original = values
    values = _ensure_data(values)

    keys, counts, na_counter = htable.value_count(values, dropna, mask=mask)

    if needs_i8_conversion(original.dtype):
        # datetime, timedelta, or period

        if dropna:
            mask = keys != iNaT
            keys, counts = keys[mask], counts[mask]

    res_keys = _reconstruct_data(keys, original.dtype, original)
    return res_keys, counts, na_counter


def duplicated(
    values: ArrayLike,
    keep: Literal["first", "last", False] = "first",
    mask: npt.NDArray[np.bool_] | None = None,
) -> npt.NDArray[np.bool_]:
    """
    Return boolean ndarray denoting duplicate values.

    Parameters
    ----------
    values : np.ndarray or ExtensionArray
        Array over which to check for duplicate values.
    keep : {'first', 'last', False}, default 'first'
        - ``first`` : Mark duplicates as ``True`` except for the first
          occurrence.
        - ``last`` : Mark duplicates as ``True`` except for the last
          occurrence.
        - False : Mark all duplicates as ``True``.
    mask : ndarray[bool], optional
        array indicating which elements to exclude from checking

    Returns
    -------
    duplicated : ndarray[bool]
    """
    values = _ensure_data(values)
    return htable.duplicated(values, keep=keep, mask=mask)


def mode(
    values: ArrayLike, dropna: bool = True, mask: npt.NDArray[np.bool_] | None = None
) -> ArrayLike:
    """
    Returns the mode(s) of an array.

    Parameters
    ----------
    values : array-like
        Array over which to check for duplicate values.
    dropna : bool, default True
        Don't consider counts of NaN/NaT.

    Returns
    -------
    np.ndarray or ExtensionArray
    """
    values = _ensure_arraylike(values, func_name="mode")
    original = values

    if needs_i8_conversion(values.dtype):
        # Got here with ndarray; dispatch to DatetimeArray/TimedeltaArray.
        values = ensure_wrapped_if_datetimelike(values)
        values = cast("ExtensionArray", values)
        return values._mode(dropna=dropna)

    values = _ensure_data(values)

    npresult, res_mask = htable.mode(values, dropna=dropna, mask=mask)
    if res_mask is not None:
        return npresult, res_mask  # type: ignore[return-value]

    try:
        npresult = safe_sort(npresult)
    except TypeError as err:
        warnings.warn(
            f"Unable to sort modes: {err}",
            stacklevel=find_stack_level(),
        )

    result = _reconstruct_data(npresult, original.dtype, original)
    return result


def rank(
    values: ArrayLike,
    axis: AxisInt = 0,
    method: str = "average",
    na_option: str = "keep",
    ascending: bool = True,
    pct: bool = False,
) -> npt.NDArray[np.float64]:
    """
    Rank the values along a given axis.

    Parameters
    ----------
    values : np.ndarray or ExtensionArray
        Array whose values will be ranked. The number of dimensions in this
        array must not exceed 2.
    axis : int, default 0
        Axis over which to perform rankings.
    method : {'average', 'min', 'max', 'first', 'dense'}, default 'average'
        The method by which tiebreaks are broken during the ranking.
    na_option : {'keep', 'top'}, default 'keep'
        The method by which NaNs are placed in the ranking.
        - ``keep``: rank each NaN value with a NaN ranking
        - ``top``: replace each NaN with either +/- inf so that they
                   there are ranked at the top
    ascending : bool, default True
        Whether or not the elements should be ranked in ascending order.
    pct : bool, default False
        Whether or not to the display the returned rankings in integer form
        (e.g. 1, 2, 3) or in percentile form (e.g. 0.333..., 0.666..., 1).
    """
    is_datetimelike = needs_i8_conversion(values.dtype)
    values = _ensure_data(values)

    if values.ndim == 1:
        ranks = algos.rank_1d(
            values,
            is_datetimelike=is_datetimelike,
            ties_method=method,
            ascending=ascending,
            na_option=na_option,
            pct=pct,
        )
    elif values.ndim == 2:
        ranks = algos.rank_2d(
            values,
            axis=axis,
            is_datetimelike=is_datetimelike,
            ties_method=method,
            ascending=ascending,
            na_option=na_option,
            pct=pct,
        )
    else:
        raise TypeError("Array with ndim > 2 are not supported.")

    return ranks


# ---- #
# take #
# ---- #


def take(
    arr,
    indices: TakeIndexer,
    axis: AxisInt = 0,
    allow_fill: bool = False,
    fill_value=None,
):
    """
    Take elements from an array.

    Parameters
    ----------
    arr : array-like or scalar value
        Non array-likes (sequences/scalars without a dtype) are coerced
        to an ndarray.

        .. deprecated:: 2.1.0
            Passing an argument other than a numpy.ndarray, ExtensionArray,
            Index, or Series is deprecated.

    indices : sequence of int or one-dimensional np.ndarray of int
        Indices to be taken.
    axis : int, default 0
        The axis over which to select values.
    allow_fill : bool, default False
        How to handle negative values in `indices`.

        * False: negative values in `indices` indicate positional indices
          from the right (the default). This is similar to :func:`numpy.take`.

        * True: negative values in `indices` indicate
          missing values. These values are set to `fill_value`. Any other
          negative values raise a ``ValueError``.

    fill_value : any, optional
        Fill value to use for NA-indices when `allow_fill` is True.
        This may be ``None``, in which case the default NA value for
        the type (``self.dtype.na_value``) is used.

        For multi-dimensional `arr`, each *element* is filled with
        `fill_value`.

    Returns
    -------
    ndarray or ExtensionArray
        Same type as the input.

    Raises
    ------
    IndexError
        When `indices` is out of bounds for the array.
    ValueError
        When the indexer contains negative values other than ``-1``
        and `allow_fill` is True.

    Notes
    -----
    When `allow_fill` is False, `indices` may be whatever dimensionality
    is accepted by NumPy for `arr`.

    When `allow_fill` is True, `indices` should be 1-D.

    See Also
    --------
    numpy.take : Take elements from an array along an axis.

    Examples
    --------
    >>> import pandas as pd

    With the default ``allow_fill=False``, negative numbers indicate
    positional indices from the right.

    >>> pd.api.extensions.take(np.array([10, 20, 30]), [0, 0, -1])
    array([10, 10, 30])

    Setting ``allow_fill=True`` will place `fill_value` in those positions.

    >>> pd.api.extensions.take(np.array([10, 20, 30]), [0, 0, -1], allow_fill=True)
    array([10., 10., nan])

    >>> pd.api.extensions.take(np.array([10, 20, 30]), [0, 0, -1], allow_fill=True,
    ...      fill_value=-10)
    array([ 10,  10, -10])
    """
    if not isinstance(arr, (np.ndarray, ABCExtensionArray, ABCIndex, ABCSeries)):
        # GH#52981
        warnings.warn(
            "pd.api.extensions.take accepting non-standard inputs is deprecated "
            "and will raise in a future version. Pass either a numpy.ndarray, "
            "ExtensionArray, Index, or Series instead.",
            FutureWarning,
            stacklevel=find_stack_level(),
        )

    if not is_array_like(arr):
        arr = np.asarray(arr)

    indices = ensure_platform_int(indices)

    if allow_fill:
        # Pandas style, -1 means NA
        validate_indices(indices, arr.shape[axis])
        result = take_nd(
            arr, indices, axis=axis, allow_fill=True, fill_value=fill_value
        )
    else:
        # NumPy style
        result = arr.take(indices, axis=axis)
    return result


# ------------ #
# searchsorted #
# ------------ #


def searchsorted(
    arr: ArrayLike,
    value: NumpyValueArrayLike | ExtensionArray,
    side: Literal["left", "right"] = "left",
    sorter: NumpySorter | None = None,
) -> npt.NDArray[np.intp] | np.intp:
    """
    Find indices where elements should be inserted to maintain order.

    Find the indices into a sorted array `arr` (a) such that, if the
    corresponding elements in `value` were inserted before the indices,
    the order of `arr` would be preserved.

    Assuming that `arr` is sorted:

    ======  ================================
    `side`  returned index `i` satisfies
    ======  ================================
    left    ``arr[i-1] < value <= self[i]``
    right   ``arr[i-1] <= value < self[i]``
    ======  ================================

    Parameters
    ----------
    arr: np.ndarray, ExtensionArray, Series
        Input array. If `sorter` is None, then it must be sorted in
        ascending order, otherwise `sorter` must be an array of indices
        that sort it.
    value : array-like or scalar
        Values to insert into `arr`.
    side : {'left', 'right'}, optional
        If 'left', the index of the first suitable location found is given.
        If 'right', return the last such index.  If there is no suitable
        index, return either 0 or N (where N is the length of `self`).
    sorter : 1-D array-like, optional
        Optional array of integer indices that sort array a into ascending
        order. They are typically the result of argsort.

    Returns
    -------
    array of ints or int
        If value is array-like, array of insertion points.
        If value is scalar, a single integer.

    See Also
    --------
    numpy.searchsorted : Similar method from NumPy.
    """
    if sorter is not None:
        sorter = ensure_platform_int(sorter)

    if (
        isinstance(arr, np.ndarray)
        and arr.dtype.kind in "iu"
        and (is_integer(value) or is_integer_dtype(value))
    ):
        # if `arr` and `value` have different dtypes, `arr` would be
        # recast by numpy, causing a slow search.
        # Before searching below, we therefore try to give `value` the
        # same dtype as `arr`, while guarding against integer overflows.
        iinfo = np.iinfo(arr.dtype.type)
        value_arr = np.array([value]) if is_integer(value) else np.array(value)
        if (value_arr >= iinfo.min).all() and (value_arr <= iinfo.max).all():
            # value within bounds, so no overflow, so can convert value dtype
            # to dtype of arr
            dtype = arr.dtype
        else:
            dtype = value_arr.dtype

        if is_integer(value):
            # We know that value is int
            value = cast(int, dtype.type(value))
        else:
            value = pd_array(cast(ArrayLike, value), dtype=dtype)
    else:
        # E.g. if `arr` is an array with dtype='datetime64[ns]'
        # and `value` is a pd.Timestamp, we may need to convert value
        arr = ensure_wrapped_if_datetimelike(arr)

    # Argument 1 to "searchsorted" of "ndarray" has incompatible type
    # "Union[NumpyValueArrayLike, ExtensionArray]"; expected "NumpyValueArrayLike"
    return arr.searchsorted(value, side=side, sorter=sorter)  # type: ignore[arg-type]


# ---- #
# diff #
# ---- #

_diff_special = {"float64", "float32", "int64", "int32", "int16", "int8"}


def diff(arr, n: int, axis: AxisInt = 0):
    """
    difference of n between self,
    analogous to s-s.shift(n)

    Parameters
    ----------
    arr : ndarray or ExtensionArray
    n : int
        number of periods
    axis : {0, 1}
        axis to shift on
    stacklevel : int, default 3
        The stacklevel for the lost dtype warning.

    Returns
    -------
    shifted
    """

    n = int(n)
    na = np.nan
    dtype = arr.dtype

    is_bool = is_bool_dtype(dtype)
    if is_bool:
        op = operator.xor
    else:
        op = operator.sub

    if isinstance(dtype, NumpyEADtype):
        # NumpyExtensionArray cannot necessarily hold shifted versions of itself.
        arr = arr.to_numpy()
        dtype = arr.dtype

    if not isinstance(arr, np.ndarray):
        # i.e ExtensionArray
        if hasattr(arr, f"__{op.__name__}__"):
            if axis != 0:
                raise ValueError(f"cannot diff {type(arr).__name__} on axis={axis}")
            return op(arr, arr.shift(n))
        else:
            raise TypeError(
                f"{type(arr).__name__} has no 'diff' method. "
                "Convert to a suitable dtype prior to calling 'diff'."
            )

    is_timedelta = False
    if arr.dtype.kind in "mM":
        dtype = np.int64
        arr = arr.view("i8")
        na = iNaT
        is_timedelta = True

    elif is_bool:
        # We have to cast in order to be able to hold np.nan
        dtype = np.object_

    elif dtype.kind in "iu":
        # We have to cast in order to be able to hold np.nan

        # int8, int16 are incompatible with float64,
        # see https://github.com/cython/cython/issues/2646
        if arr.dtype.name in ["int8", "int16"]:
            dtype = np.float32
        else:
            dtype = np.float64

    orig_ndim = arr.ndim
    if orig_ndim == 1:
        # reshape so we can always use algos.diff_2d
        arr = arr.reshape(-1, 1)
        # TODO: require axis == 0

    dtype = np.dtype(dtype)
    out_arr = np.empty(arr.shape, dtype=dtype)

    na_indexer = [slice(None)] * 2
    na_indexer[axis] = slice(None, n) if n >= 0 else slice(n, None)
    out_arr[tuple(na_indexer)] = na

    if arr.dtype.name in _diff_special:
        # TODO: can diff_2d dtype specialization troubles be fixed by defining
        #  out_arr inside diff_2d?
        algos.diff_2d(arr, out_arr, n, axis, datetimelike=is_timedelta)
    else:
        # To keep mypy happy, _res_indexer is a list while res_indexer is
        #  a tuple, ditto for lag_indexer.
        _res_indexer = [slice(None)] * 2
        _res_indexer[axis] = slice(n, None) if n >= 0 else slice(None, n)
        res_indexer = tuple(_res_indexer)

        _lag_indexer = [slice(None)] * 2
        _lag_indexer[axis] = slice(None, -n) if n > 0 else slice(-n, None)
        lag_indexer = tuple(_lag_indexer)

        out_arr[res_indexer] = op(arr[res_indexer], arr[lag_indexer])

    if is_timedelta:
        out_arr = out_arr.view("timedelta64[ns]")

    if orig_ndim == 1:
        out_arr = out_arr[:, 0]
    return out_arr


# --------------------------------------------------------------------
# Helper functions


# Note: safe_sort is in algorithms.py instead of sorting.py because it is
#  low-dependency, is used in this module, and used private methods from
#  this module.
def safe_sort(
    values: Index | ArrayLike,
    codes: npt.NDArray[np.intp] | None = None,
    use_na_sentinel: bool = True,
    assume_unique: bool = False,
    verify: bool = True,
) -> AnyArrayLike | tuple[AnyArrayLike, np.ndarray]:
    """
    Sort ``values`` and reorder corresponding ``codes``.

    ``values`` should be unique if ``codes`` is not None.
    Safe for use with mixed types (int, str), orders ints before strs.

    Parameters
    ----------
    values : list-like
        Sequence; must be unique if ``codes`` is not None.
    codes : np.ndarray[intp] or None, default None
        Indices to ``values``. All out of bound indices are treated as
        "not found" and will be masked with ``-1``.
    use_na_sentinel : bool, default True
        If True, the sentinel -1 will be used for NaN values. If False,
        NaN values will be encoded as non-negative integers and will not drop the
        NaN from the uniques of the values.
    assume_unique : bool, default False
        When True, ``values`` are assumed to be unique, which can speed up
        the calculation. Ignored when ``codes`` is None.
    verify : bool, default True
        Check if codes are out of bound for the values and put out of bound
        codes equal to ``-1``. If ``verify=False``, it is assumed there
        are no out of bound codes. Ignored when ``codes`` is None.

    Returns
    -------
    ordered : AnyArrayLike
        Sorted ``values``
    new_codes : ndarray
        Reordered ``codes``; returned when ``codes`` is not None.

    Raises
    ------
    TypeError
        * If ``values`` is not list-like or if ``codes`` is neither None
        nor list-like
        * If ``values`` cannot be sorted
    ValueError
        * If ``codes`` is not None and ``values`` contain duplicates.
    """
    if not isinstance(values, (np.ndarray, ABCExtensionArray, ABCIndex)):
        raise TypeError(
            "Only np.ndarray, ExtensionArray, and Index objects are allowed to "
            "be passed to safe_sort as values"
        )

    sorter = None
    ordered: AnyArrayLike

    if (
        not isinstance(values.dtype, ExtensionDtype)
        and lib.infer_dtype(values, skipna=False) == "mixed-integer"
    ):
        ordered = _sort_mixed(values)
    else:
        try:
            sorter = values.argsort()
            ordered = values.take(sorter)
        except (TypeError, decimal.InvalidOperation):
            # Previous sorters failed or were not applicable, try `_sort_mixed`
            # which would work, but which fails for special case of 1d arrays
            # with tuples.
            if values.size and isinstance(values[0], tuple):
                # error: Argument 1 to "_sort_tuples" has incompatible type
                # "Union[Index, ExtensionArray, ndarray[Any, Any]]"; expected
                # "ndarray[Any, Any]"
                ordered = _sort_tuples(values)  # type: ignore[arg-type]
            else:
                ordered = _sort_mixed(values)

    # codes:

    if codes is None:
        return ordered

    if not is_list_like(codes):
        raise TypeError(
            "Only list-like objects or None are allowed to "
            "be passed to safe_sort as codes"
        )
    codes = ensure_platform_int(np.asarray(codes))

    if not assume_unique and not len(unique(values)) == len(values):
        raise ValueError("values should be unique if codes is not None")

    if sorter is None:
        # mixed types
        # error: Argument 1 to "_get_hashtable_algo" has incompatible type
        # "Union[Index, ExtensionArray, ndarray[Any, Any]]"; expected
        # "ndarray[Any, Any]"
        hash_klass, values = _get_hashtable_algo(values)  # type: ignore[arg-type]
        t = hash_klass(len(values))
        t.map_locations(values)
        sorter = ensure_platform_int(t.lookup(ordered))

    if use_na_sentinel:
        # take_nd is faster, but only works for na_sentinels of -1
        order2 = sorter.argsort()
        if verify:
            mask = (codes < -len(values)) | (codes >= len(values))
            codes[mask] = 0
        else:
            mask = None
        new_codes = take_nd(order2, codes, fill_value=-1)
    else:
        reverse_indexer = np.empty(len(sorter), dtype=int)
        reverse_indexer.put(sorter, np.arange(len(sorter)))
        # Out of bound indices will be masked with `-1` next, so we
        # may deal with them here without performance loss using `mode='wrap'`
        new_codes = reverse_indexer.take(codes, mode="wrap")

        if use_na_sentinel:
            mask = codes == -1
            if verify:
                mask = mask | (codes < -len(values)) | (codes >= len(values))

    if use_na_sentinel and mask is not None:
        np.putmask(new_codes, mask, -1)

    return ordered, ensure_platform_int(new_codes)


def _sort_mixed(values) -> AnyArrayLike:
    """order ints before strings before nulls in 1d arrays"""
    str_pos = np.array([isinstance(x, str) for x in values], dtype=bool)
    null_pos = np.array([isna(x) for x in values], dtype=bool)
    num_pos = ~str_pos & ~null_pos
    str_argsort = np.argsort(values[str_pos])
    num_argsort = np.argsort(values[num_pos])
    # convert boolean arrays to positional indices, then order by underlying values
    str_locs = str_pos.nonzero()[0].take(str_argsort)
    num_locs = num_pos.nonzero()[0].take(num_argsort)
    null_locs = null_pos.nonzero()[0]
    locs = np.concatenate([num_locs, str_locs, null_locs])
    return values.take(locs)


def _sort_tuples(values: np.ndarray) -> np.ndarray:
    """
    Convert array of tuples (1d) to array of arrays (2d).
    We need to keep the columns separately as they contain different types and
    nans (can't use `np.sort` as it may fail when str and nan are mixed in a
    column as types cannot be compared).
    """
    from pandas.core.internals.construction import to_arrays
    from pandas.core.sorting import lexsort_indexer

    arrays, _ = to_arrays(values, None)
    indexer = lexsort_indexer(arrays, orders=True)
    return values[indexer]


def union_with_duplicates(
    lvals: ArrayLike | Index, rvals: ArrayLike | Index
) -> ArrayLike | Index:
    """
    Extracts the union from lvals and rvals with respect to duplicates and nans in
    both arrays.

    Parameters
    ----------
    lvals: np.ndarray or ExtensionArray
        left values which is ordered in front.
    rvals: np.ndarray or ExtensionArray
        right values ordered after lvals.

    Returns
    -------
    np.ndarray or ExtensionArray
        Containing the unsorted union of both arrays.

    Notes
    -----
    Caller is responsible for ensuring lvals.dtype == rvals.dtype.
    """
    from pandas import Series

    with warnings.catch_warnings():
        # filter warning from object dtype inference; we will end up discarding
        # the index here, so the deprecation does not affect the end result here.
        warnings.filterwarnings(
            "ignore",
            "The behavior of value_counts with object-dtype is deprecated",
            category=FutureWarning,
        )
        l_count = value_counts_internal(lvals, dropna=False)
        r_count = value_counts_internal(rvals, dropna=False)
    l_count, r_count = l_count.align(r_count, fill_value=0)
    final_count = np.maximum(l_count.values, r_count.values)
    final_count = Series(final_count, index=l_count.index, dtype="int", copy=False)
    if isinstance(lvals, ABCMultiIndex) and isinstance(rvals, ABCMultiIndex):
        unique_vals = lvals.append(rvals).unique()
    else:
        if isinstance(lvals, ABCIndex):
            lvals = lvals._values
        if isinstance(rvals, ABCIndex):
            rvals = rvals._values
        # error: List item 0 has incompatible type "Union[ExtensionArray,
        # ndarray[Any, Any], Index]"; expected "Union[ExtensionArray,
        # ndarray[Any, Any]]"
        combined = concat_compat([lvals, rvals])  # type: ignore[list-item]
        unique_vals = unique(combined)
        unique_vals = ensure_wrapped_if_datetimelike(unique_vals)
    repeats = final_count.reindex(unique_vals).values
    return np.repeat(unique_vals, repeats)


def map_array(
    arr: ArrayLike,
    mapper,
    na_action: Literal["ignore"] | None = None,
    convert: bool = True,
) -> np.ndarray | ExtensionArray | Index:
    """
    Map values using an input mapping or function.

    Parameters
    ----------
    mapper : function, dict, or Series
        Mapping correspondence.
    na_action : {None, 'ignore'}, default None
        If 'ignore', propagate NA values, without passing them to the
        mapping correspondence.
    convert : bool, default True
        Try to find better dtype for elementwise function results. If
        False, leave as dtype=object.

    Returns
    -------
    Union[ndarray, Index, ExtensionArray]
        The output of the mapping function applied to the array.
        If the function returns a tuple with more than one element
        a MultiIndex will be returned.
    """
    if na_action not in (None, "ignore"):
        msg = f"na_action must either be 'ignore' or None, {na_action} was passed"
        raise ValueError(msg)

    # we can fastpath dict/Series to an efficient map
    # as we know that we are not going to have to yield
    # python types
    if is_dict_like(mapper):
        if isinstance(mapper, dict) and hasattr(mapper, "__missing__"):
            # If a dictionary subclass defines a default value method,
            # convert mapper to a lookup function (GH #15999).
            dict_with_default = mapper
            mapper = lambda x: dict_with_default[
                np.nan if isinstance(x, float) and np.isnan(x) else x
            ]
        else:
            # Dictionary does not have a default. Thus it's safe to
            # convert to an Series for efficiency.
            # we specify the keys here to handle the
            # possibility that they are tuples

            # The return value of mapping with an empty mapper is
            # expected to be pd.Series(np.nan, ...). As np.nan is
            # of dtype float64 the return value of this method should
            # be float64 as well
            from pandas import Series

            if len(mapper) == 0:
                mapper = Series(mapper, dtype=np.float64)
            else:
                mapper = Series(mapper)

    if isinstance(mapper, ABCSeries):
        if na_action == "ignore":
            mapper = mapper[mapper.index.notna()]

        # Since values were input this means we came from either
        # a dict or a series and mapper should be an index
        indexer = mapper.index.get_indexer(arr)
        new_values = take_nd(mapper._values, indexer)

        return new_values

    if not len(arr):
        return arr.copy()

    # we must convert to python types
    values = arr.astype(object, copy=False)
    if na_action is None:
        return lib.map_infer(values, mapper, convert=convert)
    else:
        return lib.map_infer_mask(
            values, mapper, mask=isna(values).view(np.uint8), convert=convert
        )
```
