## Supplementary software v0.2.1 for "Virtual control arms for paediatric myopia trials: external validation of axial-elongation models": api.py

```
from pandas._libs import (
    NaT,
    Period,
    Timedelta,
    Timestamp,
)
from pandas._libs.missing import NA

from pandas.core.dtypes.dtypes import (
    ArrowDtype,
    CategoricalDtype,
    DatetimeTZDtype,
    IntervalDtype,
    PeriodDtype,
)
from pandas.core.dtypes.missing import (
    isna,
    isnull,
    notna,
    notnull,
)

from pandas.core.algorithms import (
    factorize,
    unique,
    value_counts,
)
from pandas.core.arrays import Categorical
from pandas.core.arrays.boolean import BooleanDtype
from pandas.core.arrays.floating import (
    Float32Dtype,
    Float64Dtype,
)
from pandas.core.arrays.integer import (
    Int8Dtype,
    Int16Dtype,
    Int32Dtype,
    Int64Dtype,
    UInt8Dtype,
    UInt16Dtype,
    UInt32Dtype,
    UInt64Dtype,
)
from pandas.core.arrays.string_ import StringDtype
from pandas.core.construction import array
from pandas.core.flags import Flags
from pandas.core.groupby import (
    Grouper,
    NamedAgg,
)
from pandas.core.indexes.api import (
    CategoricalIndex,
    DatetimeIndex,
    Index,
    IntervalIndex,
    MultiIndex,
    PeriodIndex,
    RangeIndex,
    TimedeltaIndex,
)
from pandas.core.indexes.datetimes import (
    bdate_range,
    date_range,
)
from pandas.core.indexes.interval import (
    Interval,
    interval_range,
)
from pandas.core.indexes.period import period_range
from pandas.core.indexes.timedeltas import timedelta_range
from pandas.core.indexing import IndexSlice
from pandas.core.series import Series
from pandas.core.tools.datetimes import to_datetime
from pandas.core.tools.numeric import to_numeric
from pandas.core.tools.timedeltas import to_timedelta

from pandas.io.formats.format import set_eng_float_format
from pandas.tseries.offsets import DateOffset

# DataFrame needs to be imported after NamedAgg to avoid a circular import
from pandas.core.frame import DataFrame  # isort:skip

__all__ = [
    "array",
    "ArrowDtype",
    "bdate_range",
    "BooleanDtype",
    "Categorical",
    "CategoricalDtype",
    "CategoricalIndex",
    "DataFrame",
    "DateOffset",
    "date_range",
    "DatetimeIndex",
    "DatetimeTZDtype",
    "factorize",
    "Flags",
    "Float32Dtype",
    "Float64Dtype",
    "Grouper",
    "Index",
    "IndexSlice",
    "Int16Dtype",
    "Int32Dtype",
    "Int64Dtype",
    "Int8Dtype",
    "Interval",
    "IntervalDtype",
    "IntervalIndex",
    "interval_range",
    "isna",
    "isnull",
    "MultiIndex",
    "NA",
    "NamedAgg",
    "NaT",
    "notna",
    "notnull",
    "Period",
    "PeriodDtype",
    "PeriodIndex",
    "period_range",
    "RangeIndex",
    "Series",
    "set_eng_float_format",
    "StringDtype",
    "Timedelta",
    "TimedeltaIndex",
    "timedelta_range",
    "Timestamp",
    "to_datetime",
    "to_numeric",
    "to_timedelta",
    "UInt16Dtype",
    "UInt32Dtype",
    "UInt64Dtype",
    "UInt8Dtype",
    "unique",
    "value_counts",
]
```
