## Supplementary software v0.2.1 for "Virtual control arms for paediatric myopia trials: external validation of axial-elongation models": apply.py

```
from __future__ import annotations

import abc
from collections import defaultdict
import functools
from functools import partial
import inspect
from typing import (
    TYPE_CHECKING,
    Any,
    Callable,
    Literal,
    cast,
)
import warnings

import numpy as np

from pandas._config import option_context

from pandas._libs import lib
from pandas._libs.internals import BlockValuesRefs
from pandas._typing import (
    AggFuncType,
    AggFuncTypeBase,
    AggFuncTypeDict,
    AggObjType,
    Axis,
    AxisInt,
    NDFrameT,
    npt,
)
from pandas.compat._optional import import_optional_dependency
from pandas.errors import SpecificationError
from pandas.util._decorators import cache_readonly
from pandas.util._exceptions import find_stack_level

from pandas.core.dtypes.cast import is_nested_object
from pandas.core.dtypes.common import (
    is_dict_like,
    is_extension_array_dtype,
    is_list_like,
    is_numeric_dtype,
    is_sequence,
)
from pandas.core.dtypes.dtypes import (
    CategoricalDtype,
    ExtensionDtype,
)
from pandas.core.dtypes.generic import (
    ABCDataFrame,
    ABCNDFrame,
    ABCSeries,
)

from pandas.core._numba.executor import generate_apply_looper
import pandas.core.common as com
from pandas.core.construction import ensure_wrapped_if_datetimelike

if TYPE_CHECKING:
    from collections.abc import (
        Generator,
        Hashable,
        Iterable,
        MutableMapping,
        Sequence,
    )

    from pandas import (
        DataFrame,
        Index,
        Series,
    )
    from pandas.core.groupby import GroupBy
    from pandas.core.resample import Resampler
    from pandas.core.window.rolling import BaseWindow


ResType = dict[int, Any]


def frame_apply(
    obj: DataFrame,
    func: AggFuncType,
    axis: Axis = 0,
    raw: bool = False,
    result_type: str | None = None,
    by_row: Literal[False, "compat"] = "compat",
    engine: str = "python",
    engine_kwargs: dict[str, bool] | None = None,
    args=None,
    kwargs=None,
) -> FrameApply:
    """construct and return a row or column based frame apply object"""
    axis = obj._get_axis_number(axis)
    klass: type[FrameApply]
    if axis == 0:
        klass = FrameRowApply
    elif axis == 1:
        klass = FrameColumnApply

    _, func, _, _ = reconstruct_func(func, **kwargs)
    assert func is not None

    return klass(
        obj,
        func,
        raw=raw,
        result_type=result_type,
        by_row=by_row,
        engine=engine,
        engine_kwargs=engine_kwargs,
        args=args,
        kwargs=kwargs,
    )


class Apply(metaclass=abc.ABCMeta):
    axis: AxisInt

    def __init__(
        self,
        obj: AggObjType,
        func: AggFuncType,
        raw: bool,
        result_type: str | None,
        *,
        by_row: Literal[False, "compat", "_compat"] = "compat",
        engine: str = "python",
        engine_kwargs: dict[str, bool] | None = None,
        args,
        kwargs,
    ) -> None:
        self.obj = obj
        self.raw = raw

        assert by_row is False or by_row in ["compat", "_compat"]
        self.by_row = by_row

        self.args = args or ()
        self.kwargs = kwargs or {}

        self.engine = engine
        self.engine_kwargs = {} if engine_kwargs is None else engine_kwargs

        if result_type not in [None, "reduce", "broadcast", "expand"]:
            raise ValueError(
                "invalid value for result_type, must be one "
                "of {None, 'reduce', 'broadcast', 'expand'}"
            )

        self.result_type = result_type

        self.func = func

    @abc.abstractmethod
    def apply(self) -> DataFrame | Series:
        pass

    @abc.abstractmethod
    def agg_or_apply_list_like(
        self, op_name: Literal["agg", "apply"]
    ) -> DataFrame | Series:
        pass

    @abc.abstractmethod
    def agg_or_apply_dict_like(
        self, op_name: Literal["agg", "apply"]
    ) -> DataFrame | Series:
        pass

    def agg(self) -> DataFrame | Series | None:
        """
        Provide an implementation for the aggregators.

        Returns
        -------
        Result of aggregation, or None if agg cannot be performed by
        this method.
        """
        obj = self.obj
        func = self.func
        args = self.args
        kwargs = self.kwargs

        if isinstance(func, str):
            return self.apply_str()

        if is_dict_like(func):
            return self.agg_dict_like()
        elif is_list_like(func):
            # we require a list, but not a 'str'
            return self.agg_list_like()

        if callable(func):
            f = com.get_cython_func(func)
            if f and not args and not kwargs:
                warn_alias_replacement(obj, func, f)
                return getattr(obj, f)()

        # caller can react
        return None

    def transform(self) -> DataFrame | Series:
        """
        Transform a DataFrame or Series.

        Returns
        -------
        DataFrame or Series
            Result of applying ``func`` along the given axis of the
            Series or DataFrame.

        Raises
        ------
        ValueError
            If the transform function fails or does not transform.
        """
        obj = self.obj
        func = self.func
        axis = self.axis
        args = self.args
        kwargs = self.kwargs

        is_series = obj.ndim == 1

        if obj._get_axis_number(axis) == 1:
            assert not is_series
            return obj.T.transform(func, 0, *args, **kwargs).T

        if is_list_like(func) and not is_dict_like(func):
            func = cast(list[AggFuncTypeBase], func)
            # Convert func equivalent dict
            if is_series:
                func = {com.get_callable_name(v) or v: v for v in func}
            else:
                func = {col: func for col in obj}

        if is_dict_like(func):
            func = cast(AggFuncTypeDict, func)
            return self.transform_dict_like(func)

        # func is either str or callable
        func = cast(AggFuncTypeBase, func)
        try:
            result = self.transform_str_or_callable(func)
        except TypeError:
            raise
        except Exception as err:
            raise ValueError("Transform function failed") from err

        # Functions that transform may return empty Series/DataFrame
        # when the dtype is not appropriate
        if (
            isinstance(result, (ABCSeries, ABCDataFrame))
            and result.empty
            and not obj.empty
        ):
            raise ValueError("Transform function failed")
        # error: Argument 1 to "__get__" of "AxisProperty" has incompatible type
        # "Union[Series, DataFrame, GroupBy[Any], SeriesGroupBy,
        # DataFrameGroupBy, BaseWindow, Resampler]"; expected "Union[DataFrame,
        # Series]"
        if not isinstance(result, (ABCSeries, ABCDataFrame)) or not result.index.equals(
            obj.index  # type: ignore[arg-type]
        ):
            raise ValueError("Function did not transform")

        return result

    def transform_dict_like(self, func) -> DataFrame:
        """
        Compute transform in the case of a dict-like func
        """
        from pandas.core.reshape.concat import concat

        obj = self.obj
        args = self.args
        kwargs = self.kwargs

        # transform is currently only for Series/DataFrame
        assert isinstance(obj, ABCNDFrame)

        if len(func) == 0:
            raise ValueError("No transform functions were provided")

        func = self.normalize_dictlike_arg("transform", obj, func)

        results: dict[Hashable, DataFrame | Series] = {}
        for name, how in func.items():
            colg = obj._gotitem(name, ndim=1)
            results[name] = colg.transform(how, 0, *args, **kwargs)
        return concat(results, axis=1)

    def transform_str_or_callable(self, func) -> DataFrame | Series:
        """
        Compute transform in the case of a string or callable func
        """
        obj = self.obj
        args = self.args
        kwargs = self.kwargs

        if isinstance(func, str):
            return self._apply_str(obj, func, *args, **kwargs)

        if not args and not kwargs:
            f = com.get_cython_func(func)
            if f:
                warn_alias_replacement(obj, func, f)
                return getattr(obj, f)()

        # Two possible ways to use a UDF - apply or call directly
        try:
            return obj.apply(func, args=args, **kwargs)
        except Exception:
            return func(obj, *args, **kwargs)

    def agg_list_like(self) -> DataFrame | Series:
        """
        Compute aggregation in the case of a list-like argument.

        Returns
        -------
        Result of aggregation.
        """
        return self.agg_or_apply_list_like(op_name="agg")

    def compute_list_like(
        self,
        op_name: Literal["agg", "apply"],
        selected_obj: Series | DataFrame,
        kwargs: dict[str, Any],
    ) -> tuple[list[Hashable] | Index, list[Any]]:
        """
        Compute agg/apply results for like-like input.

        Parameters
        ----------
        op_name : {"agg", "apply"}
            Operation being performed.
        selected_obj : Series or DataFrame
            Data to perform operation on.
        kwargs : dict
            Keyword arguments to pass to the functions.

        Returns
        -------
        keys : list[Hashable] or Index
            Index labels for result.
        results : list
            Data for result. When aggregating with a Series, this can contain any
            Python objects.
        """
        func = cast(list[AggFuncTypeBase], self.func)
        obj = self.obj

        results = []
        keys = []

        # degenerate case
        if selected_obj.ndim == 1:
            for a in func:
                colg = obj._gotitem(selected_obj.name, ndim=1, subset=selected_obj)
                args = (
                    [self.axis, *self.args]
                    if include_axis(op_name, colg)
                    else self.args
                )
                new_res = getattr(colg, op_name)(a, *args, **kwargs)
                results.append(new_res)

                # make sure we find a good name
                name = com.get_callable_name(a) or a
                keys.append(name)

        else:
            indices = []
            for index, col in enumerate(selected_obj):
                colg = obj._gotitem(col, ndim=1, subset=selected_obj.iloc[:, index])
                args = (
                    [self.axis, *self.args]
                    if include_axis(op_name, colg)
                    else self.args
                )
                new_res = getattr(colg, op_name)(func, *args, **kwargs)
                results.append(new_res)
                indices.append(index)
            # error: Incompatible types in assignment (expression has type "Any |
            # Index", variable has type "list[Any | Callable[..., Any] | str]")
            keys = selected_obj.columns.take(indices)  # type: ignore[assignment]

        return keys, results

    def wrap_results_list_like(
        self, keys: Iterable[Hashable], results: list[Series | DataFrame]
    ):
        from pandas.core.reshape.concat import concat

        obj = self.obj

        try:
            return concat(results, keys=keys, axis=1, sort=False)
        except TypeError as err:
            # we are concatting non-NDFrame objects,
            # e.g. a list of scalars
            from pandas import Series

            result = Series(results, index=keys, name=obj.name)
            if is_nested_object(result):
                raise ValueError(
                    "cannot combine transform and aggregation operations"
                ) from err
            return result

    def agg_dict_like(self) -> DataFrame | Series:
        """
        Compute aggregation in the case of a dict-like argument.

        Returns
        -------
        Result of aggregation.
        """
        return self.agg_or_apply_dict_like(op_name="agg")

    def compute_dict_like(
        self,
        op_name: Literal["agg", "apply"],
        selected_obj: Series | DataFrame,
        selection: Hashable | Sequence[Hashable],
        kwargs: dict[str, Any],
    ) -> tuple[list[Hashable], list[Any]]:
        """
        Compute agg/apply results for dict-like input.

        Parameters
        ----------
        op_name : {"agg", "apply"}
            Operation being performed.
        selected_obj : Series or DataFrame
            Data to perform operation on.
        selection : hashable or sequence of hashables
            Used by GroupBy, Window, and Resample if selection is applied to the object.
        kwargs : dict
            Keyword arguments to pass to the functions.

        Returns
        -------
        keys : list[hashable]
            Index labels for result.
        results : list
            Data for result. When aggregating with a Series, this can contain any
            Python object.
        """
        from pandas.core.groupby.generic import (
            DataFrameGroupBy,
            SeriesGroupBy,
        )

        obj = self.obj
        is_groupby = isinstance(obj, (DataFrameGroupBy, SeriesGroupBy))
        func = cast(AggFuncTypeDict, self.func)
        func = self.normalize_dictlike_arg(op_name, selected_obj, func)

        is_non_unique_col = (
            selected_obj.ndim == 2
            and selected_obj.columns.nunique() < len(selected_obj.columns)
        )

        if selected_obj.ndim == 1:
            # key only used for output
            colg = obj._gotitem(selection, ndim=1)
            results = [getattr(colg, op_name)(how, **kwargs) for _, how in func.items()]
            keys = list(func.keys())
        elif not is_groupby and is_non_unique_col:
            # key used for column selection and output
            # GH#51099
            results = []
            keys = []
            for key, how in func.items():
                indices = selected_obj.columns.get_indexer_for([key])
                labels = selected_obj.columns.take(indices)
                label_to_indices = defaultdict(list)
                for index, label in zip(indices, labels):
                    label_to_indices[label].append(index)

                key_data = [
                    getattr(selected_obj._ixs(indice, axis=1), op_name)(how, **kwargs)
                    for label, indices in label_to_indices.items()
                    for indice in indices
                ]

                keys += [key] * len(key_data)
                results += key_data
        else:
            # key used for column selection and output
            results = [
                getattr(obj._gotitem(key, ndim=1), op_name)(how, **kwargs)
                for key, how in func.items()
            ]
            keys = list(func.keys())

        return keys, results

    def wrap_results_dict_like(
        self,
        selected_obj: Series | DataFrame,
        result_index: list[Hashable],
        result_data: list,
    ):
        from pandas import Index
        from pandas.core.reshape.concat import concat

        obj = self.obj

        # Avoid making two isinstance calls in all and any below
        is_ndframe = [isinstance(r, ABCNDFrame) for r in result_data]

        if all(is_ndframe):
            results = dict(zip(result_index, result_data))
            keys_to_use: Iterable[Hashable]
            keys_to_use = [k for k in result_index if not results[k].empty]
            # Have to check, if at least one DataFrame is not empty.
            keys_to_use = keys_to_use if keys_to_use != [] else result_index
            if selected_obj.ndim == 2:
                # keys are columns, so we can preserve names
                ktu = Index(keys_to_use)
                ktu._set_names(selected_obj.columns.names)
                keys_to_use = ktu

            axis: AxisInt = 0 if isinstance(obj, ABCSeries) else 1
            result = concat(
                {k: results[k] for k in keys_to_use},
                axis=axis,
                keys=keys_to_use,
            )
        elif any(is_ndframe):
            # There is a mix of NDFrames and scalars
            raise ValueError(
                "cannot perform both aggregation "
                "and transformation operations "
                "simultaneously"
            )
        else:
            from pandas import Series

            # we have a list of scalars
            # GH 36212 use name only if obj is a series
            if obj.ndim == 1:
                obj = cast("Series", obj)
                name = obj.name
            else:
                name = None

            result = Series(result_data, index=result_index, name=name)

        return result

    def apply_str(self) -> DataFrame | Series:
        """
        Compute apply in case of a string.

        Returns
        -------
        result: Series or DataFrame
        """
        # Caller is responsible for checking isinstance(self.f, str)
        func = cast(str, self.func)

        obj = self.obj

        from pandas.core.groupby.generic import (
            DataFrameGroupBy,
            SeriesGroupBy,
        )

        # Support for `frame.transform('method')`
        # Some methods (shift, etc.) require the axis argument, others
        # don't, so inspect and insert if necessary.
        method = getattr(obj, func, None)
        if callable(method):
            sig = inspect.getfullargspec(method)
            arg_names = (*sig.args, *sig.kwonlyargs)
            if self.axis != 0 and (
                "axis" not in arg_names or func in ("corrwith", "skew")
            ):
                raise ValueError(f"Operation {func} does not support axis=1")
            if "axis" in arg_names:
                if isinstance(obj, (SeriesGroupBy, DataFrameGroupBy)):
                    # Try to avoid FutureWarning for deprecated axis keyword;
                    # If self.axis matches the axis we would get by not passing
                    #  axis, we safely exclude the keyword.

                    default_axis = 0
                    if func in ["idxmax", "idxmin"]:
                        # DataFrameGroupBy.idxmax, idxmin axis defaults to self.axis,
                        # whereas other axis keywords default to 0
                        default_axis = self.obj.axis

                    if default_axis != self.axis:
                        self.kwargs["axis"] = self.axis
                else:
                    self.kwargs["axis"] = self.axis
        return self._apply_str(obj, func, *self.args, **self.kwargs)

    def apply_list_or_dict_like(self) -> DataFrame | Series:
        """
        Compute apply in case of a list-like or dict-like.

        Returns
        -------
        result: Series, DataFrame, or None
            Result when self.func is a list-like or dict-like, None otherwise.
        """

        if self.engine == "numba":
            raise NotImplementedError(
                "The 'numba' engine doesn't support list-like/"
                "dict likes of callables yet."
            )

        if self.axis == 1 and isinstance(self.obj, ABCDataFrame):
            return self.obj.T.apply(self.func, 0, args=self.args, **self.kwargs).T

        func = self.func
        kwargs = self.kwargs

        if is_dict_like(func):
            result = self.agg_or_apply_dict_like(op_name="apply")
        else:
            result = self.agg_or_apply_list_like(op_name="apply")

        result = reconstruct_and_relabel_result(result, func, **kwargs)

        return result

    def normalize_dictlike_arg(
        self, how: str, obj: DataFrame | Series, func: AggFuncTypeDict
    ) -> AggFuncTypeDict:
        """
        Handler for dict-like argument.

        Ensures that necessary columns exist if obj is a DataFrame, and
        that a nested renamer is not passed. Also normalizes to all lists
        when values consists of a mix of list and non-lists.
        """
        assert how in ("apply", "agg", "transform")

        # Can't use func.values(); wouldn't work for a Series
        if (
            how == "agg"
            and isinstance(obj, ABCSeries)
            and any(is_list_like(v) for _, v in func.items())
        ) or (any(is_dict_like(v) for _, v in func.items())):
            # GH 15931 - deprecation of renaming keys
            raise SpecificationError("nested renamer is not supported")

        if obj.ndim != 1:
            # Check for missing columns on a frame
            from pandas import Index

            cols = Index(list(func.keys())).difference(obj.columns, sort=True)
            if len(cols) > 0:
                raise KeyError(f"Column(s) {list(cols)} do not exist")

        aggregator_types = (list, tuple, dict)

        # if we have a dict of any non-scalars
        # eg. {'A' : ['mean']}, normalize all to
        # be list-likes
        # Cannot use func.values() because arg may be a Series
        if any(isinstance(x, aggregator_types) for _, x in func.items()):
            new_func: AggFuncTypeDict = {}
            for k, v in func.items():
                if not isinstance(v, aggregator_types):
                    new_func[k] = [v]
                else:
                    new_func[k] = v
            func = new_func
        return func

    def _apply_str(self, obj, func: str, *args, **kwargs):
        """
        if arg is a string, then try to operate on it:
        - try to find a function (or attribute) on obj
        - try to find a numpy function
        - raise
        """
        assert isinstance(func, str)

        if hasattr(obj, func):
            f = getattr(obj, func)
            if callable(f):
                return f(*args, **kwargs)

            # people may aggregate on a non-callable attribute
            # but don't let them think they can pass args to it
            assert len(args) == 0
            assert len([kwarg for kwarg in kwargs if kwarg not in ["axis"]]) == 0
            return f
        elif hasattr(np, func) and hasattr(obj, "__array__"):
            # in particular exclude Window
            f = getattr(np, func)
            return f(obj, *args, **kwargs)
        else:
            msg = f"'{func}' is not a valid function for '{type(obj).__name__}' object"
            raise AttributeError(msg)


class NDFrameApply(Apply):
    """
    Methods shared by FrameApply and SeriesApply but
    not GroupByApply or ResamplerWindowApply
    """

    obj: DataFrame | Series

    @property
    def index(self) -> Index:
        return self.obj.index

    @property
    def agg_axis(self) -> Index:
        return self.obj._get_agg_axis(self.axis)

    def agg_or_apply_list_like(
        self, op_name: Literal["agg", "apply"]
    ) -> DataFrame | Series:
        obj = self.obj
        kwargs = self.kwargs

        if op_name == "apply":
            if isinstance(self, FrameApply):
                by_row = self.by_row

            elif isinstance(self, SeriesApply):
                by_row = "_compat" if self.by_row else False
            else:
                by_row = False
            kwargs = {**kwargs, "by_row": by_row}

        if getattr(obj, "axis", 0) == 1:
            raise NotImplementedError("axis other than 0 is not supported")

        keys, results = self.compute_list_like(op_name, obj, kwargs)
        result = self.wrap_results_list_like(keys, results)
        return result

    def agg_or_apply_dict_like(
        self, op_name: Literal["agg", "apply"]
    ) -> DataFrame | Series:
        assert op_name in ["agg", "apply"]
        obj = self.obj

        kwargs = {}
        if op_name == "apply":
            by_row = "_compat" if self.by_row else False
            kwargs.update({"by_row": by_row})

        if getattr(obj, "axis", 0) == 1:
            raise NotImplementedError("axis other than 0 is not supported")

        selection = None
        result_index, result_data = self.compute_dict_like(
            op_name, obj, selection, kwargs
        )
        result = self.wrap_results_dict_like(obj, result_index, result_data)
        return result


class FrameApply(NDFrameApply):
    obj: DataFrame

    def __init__(
        self,
        obj: AggObjType,
        func: AggFuncType,
        raw: bool,
        result_type: str | None,
        *,
        by_row: Literal[False, "compat"] = False,
        engine: str = "python",
        engine_kwargs: dict[str, bool] | None = None,
        args,
        kwargs,
    ) -> None:
        if by_row is not False and by_row != "compat":
            raise ValueError(f"by_row={by_row} not allowed")
        super().__init__(
            obj,
            func,
            raw,
            result_type,
            by_row=by_row,
            engine=engine,
            engine_kwargs=engine_kwargs,
            args=args,
            kwargs=kwargs,
        )

    # ---------------------------------------------------------------
    # Abstract Methods

    @property
    @abc.abstractmethod
    def result_index(self) -> Index:
        pass

    @property
    @abc.abstractmethod
    def result_columns(self) -> Index:
        pass

    @property
    @abc.abstractmethod
    def series_generator(self) -> Generator[Series, None, None]:
        pass

    @staticmethod
    @functools.cache
    @abc.abstractmethod
    def generate_numba_apply_func(
        func, nogil=True, nopython=True, parallel=False
    ) -> Callable[[npt.NDArray, Index, Index], dict[int, Any]]:
        pass

    @abc.abstractmethod
    def apply_with_numba(self):
        pass

    def validate_values_for_numba(self):
        # Validate column dtyps all OK
        for colname, dtype in self.obj.dtypes.items():
            if not is_numeric_dtype(dtype):
                raise ValueError(
                    f"Column {colname} must have a numeric dtype. "
                    f"Found '{dtype}' instead"
                )
            if is_extension_array_dtype(dtype):
                raise ValueError(
                    f"Column {colname} is backed by an extension array, "
                    f"which is not supported by the numba engine."
                )

    @abc.abstractmethod
    def wrap_results_for_axis(
        self, results: ResType, res_index: Index
    ) -> DataFrame | Series:
        pass

    # ---------------------------------------------------------------

    @property
    def res_columns(self) -> Index:
        return self.result_columns

    @property
    def columns(self) -> Index:
        return self.obj.columns

    @cache_readonly
    def values(self):
        return self.obj.values

    def apply(self) -> DataFrame | Series:
        """compute the results"""

        # dispatch to handle list-like or dict-like
        if is_list_like(self.func):
            if self.engine == "numba":
                raise NotImplementedError(
                    "the 'numba' engine doesn't support lists of callables yet"
                )
            return self.apply_list_or_dict_like()

        # all empty
        if len(self.columns) == 0 and len(self.index) == 0:
            return self.apply_empty_result()

        # string dispatch
        if isinstance(self.func, str):
            if self.engine == "numba":
                raise NotImplementedError(
                    "the 'numba' engine doesn't support using "
                    "a string as the callable function"
                )
            return self.apply_str()

        # ufunc
        elif isinstance(self.func, np.ufunc):
            if self.engine == "numba":
                raise NotImplementedError(
                    "the 'numba' engine doesn't support "
                    "using a numpy ufunc as the callable function"
                )
            with np.errstate(all="ignore"):
                results = self.obj._mgr.apply("apply", func=self.func)
            # _constructor will retain self.index and self.columns
            return self.obj._constructor_from_mgr(results, axes=results.axes)

        # broadcasting
        if self.result_type == "broadcast":
            if self.engine == "numba":
                raise NotImplementedError(
                    "the 'numba' engine doesn't support result_type='broadcast'"
                )
            return self.apply_broadcast(self.obj)

        # one axis empty
        elif not all(self.obj.shape):
            return self.apply_empty_result()

        # raw
        elif self.raw:
            return self.apply_raw(engine=self.engine, engine_kwargs=self.engine_kwargs)

        return self.apply_standard()

    def agg(self):
        obj = self.obj
        axis = self.axis

        # TODO: Avoid having to change state
        self.obj = self.obj if self.axis == 0 else self.obj.T
        self.axis = 0

        result = None
        try:
            result = super().agg()
        finally:
            self.obj = obj
            self.axis = axis

        if axis == 1:
            result = result.T if result is not None else result

        if result is None:
            result = self.obj.apply(self.func, axis, args=self.args, **self.kwargs)

        return result

    def apply_empty_result(self):
        """
        we have an empty result; at least 1 axis is 0

        we will try to apply the function to an empty
        series in order to see if this is a reduction function
        """
        assert callable(self.func)

        # we are not asked to reduce or infer reduction
        # so just return a copy of the existing object
        if self.result_type not in ["reduce", None]:
            return self.obj.copy()

        # we may need to infer
        should_reduce = self.result_type == "reduce"

        from pandas import Series

        if not should_reduce:
            try:
                if self.axis == 0:
                    r = self.func(
                        Series([], dtype=np.float64), *self.args, **self.kwargs
                    )
                else:
                    r = self.func(
                        Series(index=self.columns, dtype=np.float64),
                        *self.args,
                        **self.kwargs,
                    )
            except Exception:
                pass
            else:
                should_reduce = not isinstance(r, Series)

        if should_reduce:
            if len(self.agg_axis):
                r = self.func(Series([], dtype=np.float64), *self.args, **self.kwargs)
            else:
                r = np.nan

            return self.obj._constructor_sliced(r, index=self.agg_axis)
        else:
            return self.obj.copy()

    def apply_raw(self, engine="python", engine_kwargs=None):
        """apply to the values as a numpy array"""

        def wrap_function(func):
            """
            Wrap user supplied function to work around numpy issue.

            see https://github.com/numpy/numpy/issues/8352
            """

            def wrapper(*args, **kwargs):
                result = func(*args, **kwargs)
                if isinstance(result, str):
                    result = np.array(result, dtype=object)
                return result

            return wrapper

        if engine == "numba":
            engine_kwargs = {} if engine_kwargs is None else engine_kwargs

            # error: Argument 1 to "__call__" of "_lru_cache_wrapper" has
            # incompatible type "Callable[..., Any] | str | list[Callable
            # [..., Any] | str] | dict[Hashable,Callable[..., Any] | str |
            # list[Callable[..., Any] | str]]"; expected "Hashable"
            nb_looper = generate_apply_looper(
                self.func, **engine_kwargs  # type: ignore[arg-type]
            )
            result = nb_looper(self.values, self.axis)
            # If we made the result 2-D, squeeze it back to 1-D
            result = np.squeeze(result)
        else:
            result = np.apply_along_axis(
                wrap_function(self.func),
                self.axis,
                self.values,
                *self.args,
                **self.kwargs,
            )

        # TODO: mixed type case
        if result.ndim == 2:
            return self.obj._constructor(result, index=self.index, columns=self.columns)
        else:
            return self.obj._constructor_sliced(result, index=self.agg_axis)

    def apply_broadcast(self, target: DataFrame) -> DataFrame:
        assert callable(self.func)

        result_values = np.empty_like(target.values)

        # axis which we want to compare compliance
        result_compare = target.shape[0]

        for i, col in enumerate(target.columns):
            res = self.func(target[col], *self.args, **self.kwargs)
            ares = np.asarray(res).ndim

            # must be a scalar or 1d
            if ares > 1:
                raise ValueError("too many dims to broadcast")
            if ares == 1:
                # must match return dim
                if result_compare != len(res):
                    raise ValueError("cannot broadcast result")

            result_values[:, i] = res

        # we *always* preserve the original index / columns
        result = self.obj._constructor(
            result_values, index=target.index, columns=target.columns
        )
        return result

    def apply_standard(self):
        if self.engine == "python":
            results, res_index = self.apply_series_generator()
        else:
            results, res_index = self.apply_series_numba()

        # wrap results
        return self.wrap_results(results, res_index)

    def apply_series_generator(self) -> tuple[ResType, Index]:
        assert callable(self.func)

        series_gen = self.series_generator
        res_index = self.result_index

        results = {}

        with option_context("mode.chained_assignment", None):
            for i, v in enumerate(series_gen):
                # ignore SettingWithCopy here in case the user mutates
                results[i] = self.func(v, *self.args, **self.kwargs)
                if isinstance(results[i], ABCSeries):
                    # If we have a view on v, we need to make a copy because
                    #  series_generator will swap out the underlying data
                    results[i] = results[i].copy(deep=False)

        return results, res_index

    def apply_series_numba(self):
        if self.engine_kwargs.get("parallel", False):
            raise NotImplementedError(
                "Parallel apply is not supported when raw=False and engine='numba'"
            )
        if not self.obj.index.is_unique or not self.columns.is_unique:
            raise NotImplementedError(
                "The index/columns must be unique when raw=False and engine='numba'"
            )
        self.validate_values_for_numba()
        results = self.apply_with_numba()
        return results, self.result_index

    def wrap_results(self, results: ResType, res_index: Index) -> DataFrame | Series:
        from pandas import Series

        # see if we can infer the results
        if len(results) > 0 and 0 in results and is_sequence(results[0]):
            return self.wrap_results_for_axis(results, res_index)

        # dict of scalars

        # the default dtype of an empty Series is `object`, but this
        # code can be hit by df.mean() where the result should have dtype
        # float64 even if it's an empty Series.
        constructor_sliced = self.obj._constructor_sliced
        if len(results) == 0 and constructor_sliced is Series:
            result = constructor_sliced(results, dtype=np.float64)
        else:
            result = constructor_sliced(results)
        result.index = res_index

        return result

    def apply_str(self) -> DataFrame | Series:
        # Caller is responsible for checking isinstance(self.func, str)
        # TODO: GH#39993 - Avoid special-casing by replacing with lambda
        if self.func == "size":
            # Special-cased because DataFrame.size returns a single scalar
            obj = self.obj
            value = obj.shape[self.axis]
            return obj._constructor_sliced(value, index=self.agg_axis)
        return super().apply_str()


class FrameRowApply(FrameApply):
    axis: AxisInt = 0

    @property
    def series_generator(self) -> Generator[Series, None, None]:
        return (self.obj._ixs(i, axis=1) for i in range(len(self.columns)))

    @staticmethod
    @functools.cache
    def generate_numba_apply_func(
        func, nogil=True, nopython=True, parallel=False
    ) -> Callable[[npt.NDArray, Index, Index], dict[int, Any]]:
        numba = import_optional_dependency("numba")
        from pandas import Series

        # Import helper from extensions to cast string object -> np strings
        # Note: This also has the side effect of loading our numba extensions
        from pandas.core._numba.extensions import maybe_cast_str

        jitted_udf = numba.extending.register_jitable(func)

        # Currently the parallel argument doesn't get passed through here
        # (it's disabled) since the dicts in numba aren't thread-safe.
        @numba.jit(nogil=nogil, nopython=nopython, parallel=parallel)
        def numba_func(values, col_names, df_index):
            results = {}
            for j in range(values.shape[1]):
                # Create the series
                ser = Series(
                    values[:, j], index=df_index, name=maybe_cast_str(col_names[j])
                )
                results[j] = jitted_udf(ser)
            return results

        return numba_func

    def apply_with_numba(self) -> dict[int, Any]:
        nb_func = self.generate_numba_apply_func(
            cast(Callable, self.func), **self.engine_kwargs
        )
        from pandas.core._numba.extensions import set_numba_data

        index = self.obj.index
        columns = self.obj.columns

        # Convert from numba dict to regular dict
        # Our isinstance checks in the df constructor don't pass for numbas typed dict
        with set_numba_data(index) as index, set_numba_data(columns) as columns:
            res = dict(nb_func(self.values, columns, index))
        return res

    @property
    def result_index(self) -> Index:
        return self.columns

    @property
    def result_columns(self) -> Index:
        return self.index

    def wrap_results_for_axis(
        self, results: ResType, res_index: Index
    ) -> DataFrame | Series:
        """return the results for the rows"""

        if self.result_type == "reduce":
            # e.g. test_apply_dict GH#8735
            res = self.obj._constructor_sliced(results)
            res.index = res_index
            return res

        elif self.result_type is None and all(
            isinstance(x, dict) for x in results.values()
        ):
            # Our operation was a to_dict op e.g.
            #  test_apply_dict GH#8735, test_apply_reduce_to_dict GH#25196 #37544
            res = self.obj._constructor_sliced(results)
            res.index = res_index
            return res

        try:
            result = self.obj._constructor(data=results)
        except ValueError as err:
            if "All arrays must be of the same length" in str(err):
                # e.g. result = [[2, 3], [1.5], ['foo', 'bar']]
                #  see test_agg_listlike_result GH#29587
                res = self.obj._constructor_sliced(results)
                res.index = res_index
                return res
            else:
                raise

        if not isinstance(results[0], ABCSeries):
            if len(result.index) == len(self.res_columns):
                result.index = self.res_columns

        if len(result.columns) == len(res_index):
            result.columns = res_index

        return result


class FrameColumnApply(FrameApply):
    axis: AxisInt = 1

    def apply_broadcast(self, target: DataFrame) -> DataFrame:
        result = super().apply_broadcast(target.T)
        return result.T

    @property
    def series_generator(self) -> Generator[Series, None, None]:
        values = self.values
        values = ensure_wrapped_if_datetimelike(values)
        assert len(values) > 0

        # We create one Series object, and will swap out the data inside
        #  of it.  Kids: don't do this at home.
        ser = self.obj._ixs(0, axis=0)
        mgr = ser._mgr

        is_view = mgr.blocks[0].refs.has_reference()  # type: ignore[union-attr]

        if isinstance(ser.dtype, ExtensionDtype):
            # values will be incorrect for this block
            # TODO(EA2D): special case would be unnecessary with 2D EAs
            obj = self.obj
            for i in range(len(obj)):
                yield obj._ixs(i, axis=0)

        else:
            for arr, name in zip(values, self.index):
                # GH#35462 re-pin mgr in case setitem changed it
                ser._mgr = mgr
                mgr.set_values(arr)
                object.__setattr__(ser, "_name", name)
                if not is_view:
                    # In apply_series_generator we store the a shallow copy of the
                    # result, which potentially increases the ref count of this reused
                    # `ser` object (depending on the result of the applied function)
                    # -> if that happened and `ser` is already a copy, then we reset
                    # the refs here to avoid triggering a unnecessary CoW inside the
                    # applied function (https://github.com/pandas-dev/pandas/pull/56212)
                    mgr.blocks[0].refs = BlockValuesRefs(mgr.blocks[0])  # type: ignore[union-attr]
                yield ser

    @staticmethod
    @functools.cache
    def generate_numba_apply_func(
        func, nogil=True, nopython=True, parallel=False
    ) -> Callable[[npt.NDArray, Index, Index], dict[int, Any]]:
        numba = import_optional_dependency("numba")
        from pandas import Series
        from pandas.core._numba.extensions import maybe_cast_str

        jitted_udf = numba.extending.register_jitable(func)

        @numba.jit(nogil=nogil, nopython=nopython, parallel=parallel)
        def numba_func(values, col_names_index, index):
            results = {}
            # Currently the parallel argument doesn't get passed through here
            # (it's disabled) since the dicts in numba aren't thread-safe.
            for i in range(values.shape[0]):
                # Create the series
                # TODO: values corrupted without the copy
                ser = Series(
                    values[i].copy(),
                    index=col_names_index,
                    name=maybe_cast_str(index[i]),
                )
                results[i] = jitted_udf(ser)

            return results

        return numba_func

    def apply_with_numba(self) -> dict[int, Any]:
        nb_func = self.generate_numba_apply_func(
            cast(Callable, self.func), **self.engine_kwargs
        )

        from pandas.core._numba.extensions import set_numba_data

        # Convert from numba dict to regular dict
        # Our isinstance checks in the df constructor don't pass for numbas typed dict
        with set_numba_data(self.obj.index) as index, set_numba_data(
            self.columns
        ) as columns:
            res = dict(nb_func(self.values, columns, index))

        return res

    @property
    def result_index(self) -> Index:
        return self.index

    @property
    def result_columns(self) -> Index:
        return self.columns

    def wrap_results_for_axis(
        self, results: ResType, res_index: Index
    ) -> DataFrame | Series:
        """return the results for the columns"""
        result: DataFrame | Series

        # we have requested to expand
        if self.result_type == "expand":
            result = self.infer_to_same_shape(results, res_index)

        # we have a non-series and don't want inference
        elif not isinstance(results[0], ABCSeries):
            result = self.obj._constructor_sliced(results)
            result.index = res_index

        # we may want to infer results
        else:
            result = self.infer_to_same_shape(results, res_index)

        return result

    def infer_to_same_shape(self, results: ResType, res_index: Index) -> DataFrame:
        """infer the results to the same shape as the input object"""
        result = self.obj._constructor(data=results)
        result = result.T

        # set the index
        result.index = res_index

        # infer dtypes
        result = result.infer_objects(copy=False)

        return result


class SeriesApply(NDFrameApply):
    obj: Series
    axis: AxisInt = 0
    by_row: Literal[False, "compat", "_compat"]  # only relevant for apply()

    def __init__(
        self,
        obj: Series,
        func: AggFuncType,
        *,
        convert_dtype: bool | lib.NoDefault = lib.no_default,
        by_row: Literal[False, "compat", "_compat"] = "compat",
        args,
        kwargs,
    ) -> None:
        if convert_dtype is lib.no_default:
            convert_dtype = True
        else:
            warnings.warn(
                "the convert_dtype parameter is deprecated and will be removed in a "
                "future version.  Do ``ser.astype(object).apply()`` "
                "instead if you want ``convert_dtype=False``.",
                FutureWarning,
                stacklevel=find_stack_level(),
            )
        self.convert_dtype = convert_dtype

        super().__init__(
            obj,
            func,
            raw=False,
            result_type=None,
            by_row=by_row,
            args=args,
            kwargs=kwargs,
        )

    def apply(self) -> DataFrame | Series:
        obj = self.obj

        if len(obj) == 0:
            return self.apply_empty_result()

        # dispatch to handle list-like or dict-like
        if is_list_like(self.func):
            return self.apply_list_or_dict_like()

        if isinstance(self.func, str):
            # if we are a string, try to dispatch
            return self.apply_str()

        if self.by_row == "_compat":
            return self.apply_compat()

        # self.func is Callable
        return self.apply_standard()

    def agg(self):
        result = super().agg()
        if result is None:
            obj = self.obj
            func = self.func
            # string, list-like, and dict-like are entirely handled in super
            assert callable(func)

            # GH53325: The setup below is just to keep current behavior while emitting a
            # deprecation message. In the future this will all be replaced with a simple
            # `result = f(self.obj, *self.args, **self.kwargs)`.
            try:
                result = obj.apply(func, args=self.args, **self.kwargs)
            except (ValueError, AttributeError, TypeError):
                result = func(obj, *self.args, **self.kwargs)
            else:
                msg = (
                    f"using {func} in {type(obj).__name__}.agg cannot aggregate and "
                    f"has been deprecated. Use {type(obj).__name__}.transform to "
                    f"keep behavior unchanged."
                )
                warnings.warn(msg, FutureWarning, stacklevel=find_stack_level())

        return result

    def apply_empty_result(self) -> Series:
        obj = self.obj
        return obj._constructor(dtype=obj.dtype, index=obj.index).__finalize__(
            obj, method="apply"
        )

    def apply_compat(self):
        """compat apply method for funcs in listlikes and dictlikes.

         Used for each callable when giving listlikes and dictlikes of callables to
         apply. Needed for compatibility with Pandas < v2.1.

        .. versionadded:: 2.1.0
        """
        obj = self.obj
        func = self.func

        if callable(func):
            f = com.get_cython_func(func)
            if f and not self.args and not self.kwargs:
                return obj.apply(func, by_row=False)

        try:
            result = obj.apply(func, by_row="compat")
        except (ValueError, AttributeError, TypeError):
            result = obj.apply(func, by_row=False)
        return result

    def apply_standard(self) -> DataFrame | Series:
        # caller is responsible for ensuring that f is Callable
        func = cast(Callable, self.func)
        obj = self.obj

        if isinstance(func, np.ufunc):
            with np.errstate(all="ignore"):
                return func(obj, *self.args, **self.kwargs)
        elif not self.by_row:
            return func(obj, *self.args, **self.kwargs)

        if self.args or self.kwargs:
            # _map_values does not support args/kwargs
            def curried(x):
                return func(x, *self.args, **self.kwargs)

        else:
            curried = func

        # row-wise access
        # apply doesn't have a `na_action` keyword and for backward compat reasons
        # we need to give `na_action="ignore"` for categorical data.
        # TODO: remove the `na_action="ignore"` when that default has been changed in
        #  Categorical (GH51645).
        action = "ignore" if isinstance(obj.dtype, CategoricalDtype) else None
        mapped = obj._map_values(
            mapper=curried, na_action=action, convert=self.convert_dtype
        )

        if len(mapped) and isinstance(mapped[0], ABCSeries):
            # GH#43986 Need to do list(mapped) in order to get treated as nested
            #  See also GH#25959 regarding EA support
            return obj._constructor_expanddim(list(mapped), index=obj.index)
        else:
            return obj._constructor(mapped, index=obj.index).__finalize__(
                obj, method="apply"
            )


class GroupByApply(Apply):
    obj: GroupBy | Resampler | BaseWindow

    def __init__(
        self,
        obj: GroupBy[NDFrameT],
        func: AggFuncType,
        *,
        args,
        kwargs,
    ) -> None:
        kwargs = kwargs.copy()
        self.axis = obj.obj._get_axis_number(kwargs.get("axis", 0))
        super().__init__(
            obj,
            func,
            raw=False,
            result_type=None,
            args=args,
            kwargs=kwargs,
        )

    def apply(self):
        raise NotImplementedError

    def transform(self):
        raise NotImplementedError

    def agg_or_apply_list_like(
        self, op_name: Literal["agg", "apply"]
    ) -> DataFrame | Series:
        obj = self.obj
        kwargs = self.kwargs
        if op_name == "apply":
            kwargs = {**kwargs, "by_row": False}

        if getattr(obj, "axis", 0) == 1:
            raise NotImplementedError("axis other than 0 is not supported")

        if obj._selected_obj.ndim == 1:
            # For SeriesGroupBy this matches _obj_with_exclusions
            selected_obj = obj._selected_obj
        else:
            selected_obj = obj._obj_with_exclusions

        # Only set as_index=True on groupby objects, not Window or Resample
        # that inherit from this class.
        with com.temp_setattr(
            obj, "as_index", True, condition=hasattr(obj, "as_index")
        ):
            keys, results = self.compute_list_like(op_name, selected_obj, kwargs)
        result = self.wrap_results_list_like(keys, results)
        return result

    def agg_or_apply_dict_like(
        self, op_name: Literal["agg", "apply"]
    ) -> DataFrame | Series:
        from pandas.core.groupby.generic import (
            DataFrameGroupBy,
            SeriesGroupBy,
        )

        assert op_name in ["agg", "apply"]

        obj = self.obj
        kwargs = {}
        if op_name == "apply":
            by_row = "_compat" if self.by_row else False
            kwargs.update({"by_row": by_row})

        if getattr(obj, "axis", 0) == 1:
            raise NotImplementedError("axis other than 0 is not supported")

        selected_obj = obj._selected_obj
        selection = obj._selection

        is_groupby = isinstance(obj, (DataFrameGroupBy, SeriesGroupBy))

        # Numba Groupby engine/engine-kwargs passthrough
        if is_groupby:
            engine = self.kwargs.get("engine", None)
            engine_kwargs = self.kwargs.get("engine_kwargs", None)
            kwargs.update({"engine": engine, "engine_kwargs": engine_kwargs})

        with com.temp_setattr(
            obj, "as_index", True, condition=hasattr(obj, "as_index")
        ):
            result_index, result_data = self.compute_dict_like(
                op_name, selected_obj, selection, kwargs
            )
        result = self.wrap_results_dict_like(selected_obj, result_index, result_data)
        return result


class ResamplerWindowApply(GroupByApply):
    axis: AxisInt = 0
    obj: Resampler | BaseWindow

    def __init__(
        self,
        obj: Resampler | BaseWindow,
        func: AggFuncType,
        *,
        args,
        kwargs,
    ) -> None:
        super(GroupByApply, self).__init__(
            obj,
            func,
            raw=False,
            result_type=None,
            args=args,
            kwargs=kwargs,
        )

    def apply(self):
        raise NotImplementedError

    def transform(self):
        raise NotImplementedError


def reconstruct_func(
    func: AggFuncType | None, **kwargs
) -> tuple[bool, AggFuncType, tuple[str, ...] | None, npt.NDArray[np.intp] | None]:
    """
    This is the internal function to reconstruct func given if there is relabeling
    or not and also normalize the keyword to get new order of columns.

    If named aggregation is applied, `func` will be None, and kwargs contains the
    column and aggregation function information to be parsed;
    If named aggregation is not applied, `func` is either string (e.g. 'min') or
    Callable, or list of them (e.g. ['min', np.max]), or the dictionary of column name
    and str/Callable/list of them (e.g. {'A': 'min'}, or {'A': [np.min, lambda x: x]})

    If relabeling is True, will return relabeling, reconstructed func, column
    names, and the reconstructed order of columns.
    If relabeling is False, the columns and order will be None.

    Parameters
    ----------
    func: agg function (e.g. 'min' or Callable) or list of agg functions
        (e.g. ['min', np.max]) or dictionary (e.g. {'A': ['min', np.max]}).
    **kwargs: dict, kwargs used in is_multi_agg_with_relabel and
        normalize_keyword_aggregation function for relabelling

    Returns
    -------
    relabelling: bool, if there is relabelling or not
    func: normalized and mangled func
    columns: tuple of column names
    order: array of columns indices

    Examples
    --------
    >>> reconstruct_func(None, **{"foo": ("col", "min")})
    (True, defaultdict(<class 'list'>, {'col': ['min']}), ('foo',), array([0]))

    >>> reconstruct_func("min")
    (False, 'min', None, None)
    """
    relabeling = func is None and is_multi_agg_with_relabel(**kwargs)
    columns: tuple[str, ...] | None = None
    order: npt.NDArray[np.intp] | None = None

    if not relabeling:
        if isinstance(func, list) and len(func) > len(set(func)):
            # GH 28426 will raise error if duplicated function names are used and
            # there is no reassigned name
            raise SpecificationError(
                "Function names must be unique if there is no new column names "
                "assigned"
            )
        if func is None:
            # nicer error message
            raise TypeError("Must provide 'func' or tuples of '(column, aggfunc).")

    if relabeling:
        # error: Incompatible types in assignment (expression has type
        # "MutableMapping[Hashable, list[Callable[..., Any] | str]]", variable has type
        # "Callable[..., Any] | str | list[Callable[..., Any] | str] |
        # MutableMapping[Hashable, Callable[..., Any] | str | list[Callable[..., Any] |
        # str]] | None")
        func, columns, order = normalize_keyword_aggregation(  # type: ignore[assignment]
            kwargs
        )
    assert func is not None

    return relabeling, func, columns, order


def is_multi_agg_with_relabel(**kwargs) -> bool:
    """
    Check whether kwargs passed to .agg look like multi-agg with relabeling.

    Parameters
    ----------
    **kwargs : dict

    Returns
    -------
    bool

    Examples
    --------
    >>> is_multi_agg_with_relabel(a="max")
    False
    >>> is_multi_agg_with_relabel(a_max=("a", "max"), a_min=("a", "min"))
    True
    >>> is_multi_agg_with_relabel()
    False
    """
    return all(isinstance(v, tuple) and len(v) == 2 for v in kwargs.values()) and (
        len(kwargs) > 0
    )


def normalize_keyword_aggregation(
    kwargs: dict,
) -> tuple[
    MutableMapping[Hashable, list[AggFuncTypeBase]],
    tuple[str, ...],
    npt.NDArray[np.intp],
]:
    """
    Normalize user-provided "named aggregation" kwargs.
    Transforms from the new ``Mapping[str, NamedAgg]`` style kwargs
    to the old Dict[str, List[scalar]]].

    Parameters
    ----------
    kwargs : dict

    Returns
    -------
    aggspec : dict
        The transformed kwargs.
    columns : tuple[str, ...]
        The user-provided keys.
    col_idx_order : List[int]
        List of columns indices.

    Examples
    --------
    >>> normalize_keyword_aggregation({"output": ("input", "sum")})
    (defaultdict(<class 'list'>, {'input': ['sum']}), ('output',), array([0]))
    """
    from pandas.core.indexes.base import Index

    # Normalize the aggregation functions as Mapping[column, List[func]],
    # process normally, then fixup the names.
    # TODO: aggspec type: typing.Dict[str, List[AggScalar]]
    aggspec = defaultdict(list)
    order = []
    columns, pairs = list(zip(*kwargs.items()))

    for column, aggfunc in pairs:
        aggspec[column].append(aggfunc)
        order.append((column, com.get_callable_name(aggfunc) or aggfunc))

    # uniquify aggfunc name if duplicated in order list
    uniquified_order = _make_unique_kwarg_list(order)

    # GH 25719, due to aggspec will change the order of assigned columns in aggregation
    # uniquified_aggspec will store uniquified order list and will compare it with order
    # based on index
    aggspec_order = [
        (column, com.get_callable_name(aggfunc) or aggfunc)
        for column, aggfuncs in aggspec.items()
        for aggfunc in aggfuncs
    ]
    uniquified_aggspec = _make_unique_kwarg_list(aggspec_order)

    # get the new index of columns by comparison
    col_idx_order = Index(uniquified_aggspec).get_indexer(uniquified_order)
    return aggspec, columns, col_idx_order


def _make_unique_kwarg_list(
    seq: Sequence[tuple[Any, Any]]
) -> Sequence[tuple[Any, Any]]:
    """
    Uniquify aggfunc name of the pairs in the order list

    Examples:
    --------
    >>> kwarg_list = [('a', '<lambda>'), ('a', '<lambda>'), ('b', '<lambda>')]
    >>> _make_unique_kwarg_list(kwarg_list)
    [('a', '<lambda>_0'), ('a', '<lambda>_1'), ('b', '<lambda>')]
    """
    return [
        (pair[0], f"{pair[1]}_{seq[:i].count(pair)}") if seq.count(pair) > 1 else pair
        for i, pair in enumerate(seq)
    ]


def relabel_result(
    result: DataFrame | Series,
    func: dict[str, list[Callable | str]],
    columns: Iterable[Hashable],
    order: Iterable[int],
) -> dict[Hashable, Series]:
    """
    Internal function to reorder result if relabelling is True for
    dataframe.agg, and return the reordered result in dict.

    Parameters:
    ----------
    result: Result from aggregation
    func: Dict of (column name, funcs)
    columns: New columns name for relabelling
    order: New order for relabelling

    Examples
    --------
    >>> from pandas.core.apply import relabel_result
    >>> result = pd.DataFrame(
    ...     {"A": [np.nan, 2, np.nan], "C": [6, np.nan, np.nan], "B": [np.nan, 4, 2.5]},
    ...     index=["max", "mean", "min"]
    ... )
    >>> funcs = {"A": ["max"], "C": ["max"], "B": ["mean", "min"]}
    >>> columns = ("foo", "aab", "bar", "dat")
    >>> order = [0, 1, 2, 3]
    >>> result_in_dict = relabel_result(result, funcs, columns, order)
    >>> pd.DataFrame(result_in_dict, index=columns)
           A    C    B
    foo  2.0  NaN  NaN
    aab  NaN  6.0  NaN
    bar  NaN  NaN  4.0
    dat  NaN  NaN  2.5
    """
    from pandas.core.indexes.base import Index

    reordered_indexes = [
        pair[0] for pair in sorted(zip(columns, order), key=lambda t: t[1])
    ]
    reordered_result_in_dict: dict[Hashable, Series] = {}
    idx = 0

    reorder_mask = not isinstance(result, ABCSeries) and len(result.columns) > 1
    for col, fun in func.items():
        s = result[col].dropna()

        # In the `_aggregate`, the callable names are obtained and used in `result`, and
        # these names are ordered alphabetically. e.g.
        #           C2   C1
        # <lambda>   1  NaN
        # amax     NaN  4.0
        # max      NaN  4.0
        # sum     18.0  6.0
        # Therefore, the order of functions for each column could be shuffled
        # accordingly so need to get the callable name if it is not parsed names, and
        # reorder the aggregated result for each column.
        # e.g. if df.agg(c1=("C2", sum), c2=("C2", lambda x: min(x))), correct order is
        # [sum, <lambda>], but in `result`, it will be [<lambda>, sum], and we need to
        # reorder so that aggregated values map to their functions regarding the order.

        # However there is only one column being used for aggregation, not need to
        # reorder since the index is not sorted, and keep as is in `funcs`, e.g.
        #         A
        # min   1.0
        # mean  1.5
        # mean  1.5
        if reorder_mask:
            fun = [
                com.get_callable_name(f) if not isinstance(f, str) else f for f in fun
            ]
            col_idx_order = Index(s.index).get_indexer(fun)
            s = s.iloc[col_idx_order]

        # assign the new user-provided "named aggregation" as index names, and reindex
        # it based on the whole user-provided names.
        s.index = reordered_indexes[idx : idx + len(fun)]
        reordered_result_in_dict[col] = s.reindex(columns, copy=False)
        idx = idx + len(fun)
    return reordered_result_in_dict


def reconstruct_and_relabel_result(result, func, **kwargs) -> DataFrame | Series:
    from pandas import DataFrame

    relabeling, func, columns, order = reconstruct_func(func, **kwargs)

    if relabeling:
        # This is to keep the order to columns occurrence unchanged, and also
        # keep the order of new columns occurrence unchanged

        # For the return values of reconstruct_func, if relabeling is
        # False, columns and order will be None.
        assert columns is not None
        assert order is not None

        result_in_dict = relabel_result(result, func, columns, order)
        result = DataFrame(result_in_dict, index=columns)

    return result


# TODO: Can't use, because mypy doesn't like us setting __name__
#   error: "partial[Any]" has no attribute "__name__"
# the type is:
#   typing.Sequence[Callable[..., ScalarResult]]
#     -> typing.Sequence[Callable[..., ScalarResult]]:


def _managle_lambda_list(aggfuncs: Sequence[Any]) -> Sequence[Any]:
    """
    Possibly mangle a list of aggfuncs.

    Parameters
    ----------
    aggfuncs : Sequence

    Returns
    -------
    mangled: list-like
        A new AggSpec sequence, where lambdas have been converted
        to have unique names.

    Notes
    -----
    If just one aggfunc is passed, the name will not be mangled.
    """
    if len(aggfuncs) <= 1:
        # don't mangle for .agg([lambda x: .])
        return aggfuncs
    i = 0
    mangled_aggfuncs = []
    for aggfunc in aggfuncs:
        if com.get_callable_name(aggfunc) == "<lambda>":
            aggfunc = partial(aggfunc)
            aggfunc.__name__ = f"<lambda_{i}>"
            i += 1
        mangled_aggfuncs.append(aggfunc)

    return mangled_aggfuncs


def maybe_mangle_lambdas(agg_spec: Any) -> Any:
    """
    Make new lambdas with unique names.

    Parameters
    ----------
    agg_spec : Any
        An argument to GroupBy.agg.
        Non-dict-like `agg_spec` are pass through as is.
        For dict-like `agg_spec` a new spec is returned
        with name-mangled lambdas.

    Returns
    -------
    mangled : Any
        Same type as the input.

    Examples
    --------
    >>> maybe_mangle_lambdas('sum')
    'sum'
    >>> maybe_mangle_lambdas([lambda: 1, lambda: 2])  # doctest: +SKIP
    [<function __main__.<lambda_0>,
     <function pandas...._make_lambda.<locals>.f(*args, **kwargs)>]
    """
    is_dict = is_dict_like(agg_spec)
    if not (is_dict or is_list_like(agg_spec)):
        return agg_spec
    mangled_aggspec = type(agg_spec)()  # dict or OrderedDict

    if is_dict:
        for key, aggfuncs in agg_spec.items():
            if is_list_like(aggfuncs) and not is_dict_like(aggfuncs):
                mangled_aggfuncs = _managle_lambda_list(aggfuncs)
            else:
                mangled_aggfuncs = aggfuncs

            mangled_aggspec[key] = mangled_aggfuncs
    else:
        mangled_aggspec = _managle_lambda_list(agg_spec)

    return mangled_aggspec


def validate_func_kwargs(
    kwargs: dict,
) -> tuple[list[str], list[str | Callable[..., Any]]]:
    """
    Validates types of user-provided "named aggregation" kwargs.
    `TypeError` is raised if aggfunc is not `str` or callable.

    Parameters
    ----------
    kwargs : dict

    Returns
    -------
    columns : List[str]
        List of user-provided keys.
    func : List[Union[str, callable[...,Any]]]
        List of user-provided aggfuncs

    Examples
    --------
    >>> validate_func_kwargs({'one': 'min', 'two': 'max'})
    (['one', 'two'], ['min', 'max'])
    """
    tuple_given_message = "func is expected but received {} in **kwargs."
    columns = list(kwargs)
    func = []
    for col_func in kwargs.values():
        if not (isinstance(col_func, str) or callable(col_func)):
            raise TypeError(tuple_given_message.format(type(col_func).__name__))
        func.append(col_func)
    if not columns:
        no_arg_message = "Must provide 'func' or named aggregation **kwargs."
        raise TypeError(no_arg_message)
    return columns, func


def include_axis(op_name: Literal["agg", "apply"], colg: Series | DataFrame) -> bool:
    return isinstance(colg, ABCDataFrame) or (
        isinstance(colg, ABCSeries) and op_name == "agg"
    )


def warn_alias_replacement(
    obj: AggObjType,
    func: Callable,
    alias: str,
) -> None:
    if alias.startswith("np."):
        full_alias = alias
    else:
        full_alias = f"{type(obj).__name__}.{alias}"
        alias = f'"{alias}"'
    warnings.warn(
        f"The provided callable {func} is currently using "
        f"{full_alias}. In a future version of pandas, "
        f"the provided callable will be used directly. To keep current "
        f"behavior pass the string {alias} instead.",
        category=FutureWarning,
        stacklevel=find_stack_level(),
    )
```
