## Supplementary software v0.2.1 for "Virtual control arms for paediatric myopia trials: external validation of axial-elongation models": __init__.py

```
"""
core.array_algos is for algorithms that operate on ndarray and ExtensionArray.
These should:

- Assume that any Index, Series, or DataFrame objects have already been unwrapped.
- Assume that any list arguments have already been cast to ndarray/EA.
- Not depend on Index, Series, or DataFrame, nor import any of these.
- May dispatch to ExtensionArray methods, but should not import from core.arrays.
"""
```
