## Supplementary software v0.2.1 for "Virtual control arms for paediatric myopia trials: external validation of axial-elongation models": datetimelike_accumulations.py

```
"""
datetimelke_accumulations.py is for accumulations of datetimelike extension arrays
"""

from __future__ import annotations

from typing import Callable

import numpy as np

from pandas._libs import iNaT

from pandas.core.dtypes.missing import isna


def _cum_func(
    func: Callable,
    values: np.ndarray,
    *,
    skipna: bool = True,
):
    """
    Accumulations for 1D datetimelike arrays.

    Parameters
    ----------
    func : np.cumsum, np.maximum.accumulate, np.minimum.accumulate
    values : np.ndarray
        Numpy array with the values (can be of any dtype that support the
        operation). Values is changed is modified inplace.
    skipna : bool, default True
        Whether to skip NA.
    """
    try:
        fill_value = {
            np.maximum.accumulate: np.iinfo(np.int64).min,
            np.cumsum: 0,
            np.minimum.accumulate: np.iinfo(np.int64).max,
        }[func]
    except KeyError:
        raise ValueError(f"No accumulation for {func} implemented on BaseMaskedArray")

    mask = isna(values)
    y = values.view("i8")
    y[mask] = fill_value

    if not skipna:
        mask = np.maximum.accumulate(mask)

    result = func(y)
    result[mask] = iNaT

    if values.dtype.kind in "mM":
        return result.view(values.dtype.base)
    return result


def cumsum(values: np.ndarray, *, skipna: bool = True) -> np.ndarray:
    return _cum_func(np.cumsum, values, skipna=skipna)


def cummin(values: np.ndarray, *, skipna: bool = True):
    return _cum_func(np.minimum.accumulate, values, skipna=skipna)


def cummax(values: np.ndarray, *, skipna: bool = True):
    return _cum_func(np.maximum.accumulate, values, skipna=skipna)
```
