## Supplementary software v0.2.1 for "Virtual control arms for paediatric myopia trials: external validation of axial-elongation models": masked_accumulations.py

```
"""
masked_accumulations.py is for accumulation algorithms using a mask-based approach
for missing values.
"""

from __future__ import annotations

from typing import (
    TYPE_CHECKING,
    Callable,
)

import numpy as np

if TYPE_CHECKING:
    from pandas._typing import npt


def _cum_func(
    func: Callable,
    values: np.ndarray,
    mask: npt.NDArray[np.bool_],
    *,
    skipna: bool = True,
):
    """
    Accumulations for 1D masked array.

    We will modify values in place to replace NAs with the appropriate fill value.

    Parameters
    ----------
    func : np.cumsum, np.cumprod, np.maximum.accumulate, np.minimum.accumulate
    values : np.ndarray
        Numpy array with the values (can be of any dtype that support the
        operation).
    mask : np.ndarray
        Boolean numpy array (True values indicate missing values).
    skipna : bool, default True
        Whether to skip NA.
    """
    dtype_info: np.iinfo | np.finfo
    if values.dtype.kind == "f":
        dtype_info = np.finfo(values.dtype.type)
    elif values.dtype.kind in "iu":
        dtype_info = np.iinfo(values.dtype.type)
    elif values.dtype.kind == "b":
        # Max value of bool is 1, but since we are setting into a boolean
        # array, 255 is fine as well. Min value has to be 0 when setting
        # into the boolean array.
        dtype_info = np.iinfo(np.uint8)
    else:
        raise NotImplementedError(
            f"No masked accumulation defined for dtype {values.dtype.type}"
        )
    try:
        fill_value = {
            np.cumprod: 1,
            np.maximum.accumulate: dtype_info.min,
            np.cumsum: 0,
            np.minimum.accumulate: dtype_info.max,
        }[func]
    except KeyError:
        raise NotImplementedError(
            f"No accumulation for {func} implemented on BaseMaskedArray"
        )

    values[mask] = fill_value

    if not skipna:
        mask = np.maximum.accumulate(mask)

    values = func(values)
    return values, mask


def cumsum(values: np.ndarray, mask: npt.NDArray[np.bool_], *, skipna: bool = True):
    return _cum_func(np.cumsum, values, mask, skipna=skipna)


def cumprod(values: np.ndarray, mask: npt.NDArray[np.bool_], *, skipna: bool = True):
    return _cum_func(np.cumprod, values, mask, skipna=skipna)


def cummin(values: np.ndarray, mask: npt.NDArray[np.bool_], *, skipna: bool = True):
    return _cum_func(np.minimum.accumulate, values, mask, skipna=skipna)


def cummax(values: np.ndarray, mask: npt.NDArray[np.bool_], *, skipna: bool = True):
    return _cum_func(np.maximum.accumulate, values, mask, skipna=skipna)
```
