## Supplementary software v0.2.1 for "Virtual control arms for paediatric myopia trials: external validation of axial-elongation models": masked_reductions.py

```
"""
masked_reductions.py is for reduction algorithms using a mask-based approach
for missing values.
"""
from __future__ import annotations

from typing import (
    TYPE_CHECKING,
    Callable,
)
import warnings

import numpy as np

from pandas._libs import missing as libmissing

from pandas.core.nanops import check_below_min_count

if TYPE_CHECKING:
    from pandas._typing import (
        AxisInt,
        npt,
    )


def _reductions(
    func: Callable,
    values: np.ndarray,
    mask: npt.NDArray[np.bool_],
    *,
    skipna: bool = True,
    min_count: int = 0,
    axis: AxisInt | None = None,
    **kwargs,
):
    """
    Sum, mean or product for 1D masked array.

    Parameters
    ----------
    func : np.sum or np.prod
    values : np.ndarray
        Numpy array with the values (can be of any dtype that support the
        operation).
    mask : np.ndarray[bool]
        Boolean numpy array (True values indicate missing values).
    skipna : bool, default True
        Whether to skip NA.
    min_count : int, default 0
        The required number of valid values to perform the operation. If fewer than
        ``min_count`` non-NA values are present the result will be NA.
    axis : int, optional, default None
    """
    if not skipna:
        if mask.any() or check_below_min_count(values.shape, None, min_count):
            return libmissing.NA
        else:
            return func(values, axis=axis, **kwargs)
    else:
        if check_below_min_count(values.shape, mask, min_count) and (
            axis is None or values.ndim == 1
        ):
            return libmissing.NA

        if values.dtype == np.dtype(object):
            # object dtype does not support `where` without passing an initial
            values = values[~mask]
            return func(values, axis=axis, **kwargs)
        return func(values, where=~mask, axis=axis, **kwargs)


def sum(
    values: np.ndarray,
    mask: npt.NDArray[np.bool_],
    *,
    skipna: bool = True,
    min_count: int = 0,
    axis: AxisInt | None = None,
):
    return _reductions(
        np.sum, values=values, mask=mask, skipna=skipna, min_count=min_count, axis=axis
    )


def prod(
    values: np.ndarray,
    mask: npt.NDArray[np.bool_],
    *,
    skipna: bool = True,
    min_count: int = 0,
    axis: AxisInt | None = None,
):
    return _reductions(
        np.prod, values=values, mask=mask, skipna=skipna, min_count=min_count, axis=axis
    )


def _minmax(
    func: Callable,
    values: np.ndarray,
    mask: npt.NDArray[np.bool_],
    *,
    skipna: bool = True,
    axis: AxisInt | None = None,
):
    """
    Reduction for 1D masked array.

    Parameters
    ----------
    func : np.min or np.max
    values : np.ndarray
        Numpy array with the values (can be of any dtype that support the
        operation).
    mask : np.ndarray[bool]
        Boolean numpy array (True values indicate missing values).
    skipna : bool, default True
        Whether to skip NA.
    axis : int, optional, default None
    """
    if not skipna:
        if mask.any() or not values.size:
            # min/max with empty array raise in numpy, pandas returns NA
            return libmissing.NA
        else:
            return func(values, axis=axis)
    else:
        subset = values[~mask]
        if subset.size:
            return func(subset, axis=axis)
        else:
            # min/max with empty array raise in numpy, pandas returns NA
            return libmissing.NA


def min(
    values: np.ndarray,
    mask: npt.NDArray[np.bool_],
    *,
    skipna: bool = True,
    axis: AxisInt | None = None,
):
    return _minmax(np.min, values=values, mask=mask, skipna=skipna, axis=axis)


def max(
    values: np.ndarray,
    mask: npt.NDArray[np.bool_],
    *,
    skipna: bool = True,
    axis: AxisInt | None = None,
):
    return _minmax(np.max, values=values, mask=mask, skipna=skipna, axis=axis)


def mean(
    values: np.ndarray,
    mask: npt.NDArray[np.bool_],
    *,
    skipna: bool = True,
    axis: AxisInt | None = None,
):
    if not values.size or mask.all():
        return libmissing.NA
    return _reductions(np.mean, values=values, mask=mask, skipna=skipna, axis=axis)


def var(
    values: np.ndarray,
    mask: npt.NDArray[np.bool_],
    *,
    skipna: bool = True,
    axis: AxisInt | None = None,
    ddof: int = 1,
):
    if not values.size or mask.all():
        return libmissing.NA

    with warnings.catch_warnings():
        warnings.simplefilter("ignore", RuntimeWarning)
        return _reductions(
            np.var, values=values, mask=mask, skipna=skipna, axis=axis, ddof=ddof
        )


def std(
    values: np.ndarray,
    mask: npt.NDArray[np.bool_],
    *,
    skipna: bool = True,
    axis: AxisInt | None = None,
    ddof: int = 1,
):
    if not values.size or mask.all():
        return libmissing.NA

    with warnings.catch_warnings():
        warnings.simplefilter("ignore", RuntimeWarning)
        return _reductions(
            np.std, values=values, mask=mask, skipna=skipna, axis=axis, ddof=ddof
        )
```
