## Supplementary software v0.2.1 for "Virtual control arms for paediatric myopia trials: external validation of axial-elongation models": putmask.py

```
"""
EA-compatible analogue to np.putmask
"""
from __future__ import annotations

from typing import (
    TYPE_CHECKING,
    Any,
)

import numpy as np

from pandas._libs import lib

from pandas.core.dtypes.cast import infer_dtype_from
from pandas.core.dtypes.common import is_list_like

from pandas.core.arrays import ExtensionArray

if TYPE_CHECKING:
    from pandas._typing import (
        ArrayLike,
        npt,
    )

    from pandas import MultiIndex


def putmask_inplace(values: ArrayLike, mask: npt.NDArray[np.bool_], value: Any) -> None:
    """
    ExtensionArray-compatible implementation of np.putmask.  The main
    difference is we do not handle repeating or truncating like numpy.

    Parameters
    ----------
    values: np.ndarray or ExtensionArray
    mask : np.ndarray[bool]
        We assume extract_bool_array has already been called.
    value : Any
    """

    if (
        not isinstance(values, np.ndarray)
        or (values.dtype == object and not lib.is_scalar(value))
        # GH#43424: np.putmask raises TypeError if we cannot cast between types with
        # rule = "safe", a stricter guarantee we may not have here
        or (
            isinstance(value, np.ndarray) and not np.can_cast(value.dtype, values.dtype)
        )
    ):
        # GH#19266 using np.putmask gives unexpected results with listlike value
        #  along with object dtype
        if is_list_like(value) and len(value) == len(values):
            values[mask] = value[mask]
        else:
            values[mask] = value
    else:
        # GH#37833 np.putmask is more performant than __setitem__
        np.putmask(values, mask, value)


def putmask_without_repeat(
    values: np.ndarray, mask: npt.NDArray[np.bool_], new: Any
) -> None:
    """
    np.putmask will truncate or repeat if `new` is a listlike with
    len(new) != len(values).  We require an exact match.

    Parameters
    ----------
    values : np.ndarray
    mask : np.ndarray[bool]
    new : Any
    """
    if getattr(new, "ndim", 0) >= 1:
        new = new.astype(values.dtype, copy=False)

    # TODO: this prob needs some better checking for 2D cases
    nlocs = mask.sum()
    if nlocs > 0 and is_list_like(new) and getattr(new, "ndim", 1) == 1:
        shape = np.shape(new)
        # np.shape compat for if setitem_datetimelike_compat
        #  changed arraylike to list e.g. test_where_dt64_2d
        if nlocs == shape[-1]:
            # GH#30567
            # If length of ``new`` is less than the length of ``values``,
            # `np.putmask` would first repeat the ``new`` array and then
            # assign the masked values hence produces incorrect result.
            # `np.place` on the other hand uses the ``new`` values at it is
            # to place in the masked locations of ``values``
            np.place(values, mask, new)
            # i.e. values[mask] = new
        elif mask.shape[-1] == shape[-1] or shape[-1] == 1:
            np.putmask(values, mask, new)
        else:
            raise ValueError("cannot assign mismatch length to masked array")
    else:
        np.putmask(values, mask, new)


def validate_putmask(
    values: ArrayLike | MultiIndex, mask: np.ndarray
) -> tuple[npt.NDArray[np.bool_], bool]:
    """
    Validate mask and check if this putmask operation is a no-op.
    """
    mask = extract_bool_array(mask)
    if mask.shape != values.shape:
        raise ValueError("putmask: mask and data must be the same size")

    noop = not mask.any()
    return mask, noop


def extract_bool_array(mask: ArrayLike) -> npt.NDArray[np.bool_]:
    """
    If we have a SparseArray or BooleanArray, convert it to ndarray[bool].
    """
    if isinstance(mask, ExtensionArray):
        # We could have BooleanArray, Sparse[bool], ...
        #  Except for BooleanArray, this is equivalent to just
        #  np.asarray(mask, dtype=bool)
        mask = mask.to_numpy(dtype=bool, na_value=False)

    mask = np.asarray(mask, dtype=bool)
    return mask


def setitem_datetimelike_compat(values: np.ndarray, num_set: int, other):
    """
    Parameters
    ----------
    values : np.ndarray
    num_set : int
        For putmask, this is mask.sum()
    other : Any
    """
    if values.dtype == object:
        dtype, _ = infer_dtype_from(other)

        if lib.is_np_dtype(dtype, "mM"):
            # https://github.com/numpy/numpy/issues/12550
            #  timedelta64 will incorrectly cast to int
            if not is_list_like(other):
                other = [other] * num_set
            else:
                other = list(other)

    return other
```
