## Supplementary software v0.2.1 for "Virtual control arms for paediatric myopia trials: external validation of axial-elongation models": quantile.py

```
from __future__ import annotations

from typing import TYPE_CHECKING

import numpy as np

from pandas.core.dtypes.missing import (
    isna,
    na_value_for_dtype,
)

if TYPE_CHECKING:
    from pandas._typing import (
        ArrayLike,
        Scalar,
        npt,
    )


def quantile_compat(
    values: ArrayLike, qs: npt.NDArray[np.float64], interpolation: str
) -> ArrayLike:
    """
    Compute the quantiles of the given values for each quantile in `qs`.

    Parameters
    ----------
    values : np.ndarray or ExtensionArray
    qs : np.ndarray[float64]
    interpolation : str

    Returns
    -------
    np.ndarray or ExtensionArray
    """
    if isinstance(values, np.ndarray):
        fill_value = na_value_for_dtype(values.dtype, compat=False)
        mask = isna(values)
        return quantile_with_mask(values, mask, fill_value, qs, interpolation)
    else:
        return values._quantile(qs, interpolation)


def quantile_with_mask(
    values: np.ndarray,
    mask: npt.NDArray[np.bool_],
    fill_value,
    qs: npt.NDArray[np.float64],
    interpolation: str,
) -> np.ndarray:
    """
    Compute the quantiles of the given values for each quantile in `qs`.

    Parameters
    ----------
    values : np.ndarray
        For ExtensionArray, this is _values_for_factorize()[0]
    mask : np.ndarray[bool]
        mask = isna(values)
        For ExtensionArray, this is computed before calling _value_for_factorize
    fill_value : Scalar
        The value to interpret fill NA entries with
        For ExtensionArray, this is _values_for_factorize()[1]
    qs : np.ndarray[float64]
    interpolation : str
        Type of interpolation

    Returns
    -------
    np.ndarray

    Notes
    -----
    Assumes values is already 2D.  For ExtensionArray this means np.atleast_2d
    has been called on _values_for_factorize()[0]

    Quantile is computed along axis=1.
    """
    assert values.shape == mask.shape
    if values.ndim == 1:
        # unsqueeze, operate, re-squeeze
        values = np.atleast_2d(values)
        mask = np.atleast_2d(mask)
        res_values = quantile_with_mask(values, mask, fill_value, qs, interpolation)
        return res_values[0]

    assert values.ndim == 2

    is_empty = values.shape[1] == 0

    if is_empty:
        # create the array of na_values
        # 2d len(values) * len(qs)
        flat = np.array([fill_value] * len(qs))
        result = np.repeat(flat, len(values)).reshape(len(values), len(qs))
    else:
        result = _nanpercentile(
            values,
            qs * 100.0,
            na_value=fill_value,
            mask=mask,
            interpolation=interpolation,
        )

        result = np.asarray(result)
        result = result.T

    return result


def _nanpercentile_1d(
    values: np.ndarray,
    mask: npt.NDArray[np.bool_],
    qs: npt.NDArray[np.float64],
    na_value: Scalar,
    interpolation: str,
) -> Scalar | np.ndarray:
    """
    Wrapper for np.percentile that skips missing values, specialized to
    1-dimensional case.

    Parameters
    ----------
    values : array over which to find quantiles
    mask : ndarray[bool]
        locations in values that should be considered missing
    qs : np.ndarray[float64] of quantile indices to find
    na_value : scalar
        value to return for empty or all-null values
    interpolation : str

    Returns
    -------
    quantiles : scalar or array
    """
    # mask is Union[ExtensionArray, ndarray]
    values = values[~mask]

    if len(values) == 0:
        # Can't pass dtype=values.dtype here bc we might have na_value=np.nan
        #  with values.dtype=int64 see test_quantile_empty
        # equiv: 'np.array([na_value] * len(qs))' but much faster
        return np.full(len(qs), na_value)

    return np.percentile(
        values,
        qs,
        # error: No overload variant of "percentile" matches argument
        # types "ndarray[Any, Any]", "ndarray[Any, dtype[floating[_64Bit]]]"
        # , "Dict[str, str]"  [call-overload]
        method=interpolation,  # type: ignore[call-overload]
    )


def _nanpercentile(
    values: np.ndarray,
    qs: npt.NDArray[np.float64],
    *,
    na_value,
    mask: npt.NDArray[np.bool_],
    interpolation: str,
):
    """
    Wrapper for np.percentile that skips missing values.

    Parameters
    ----------
    values : np.ndarray[ndim=2]  over which to find quantiles
    qs : np.ndarray[float64] of quantile indices to find
    na_value : scalar
        value to return for empty or all-null values
    mask : np.ndarray[bool]
        locations in values that should be considered missing
    interpolation : str

    Returns
    -------
    quantiles : scalar or array
    """

    if values.dtype.kind in "mM":
        # need to cast to integer to avoid rounding errors in numpy
        result = _nanpercentile(
            values.view("i8"),
            qs=qs,
            na_value=na_value.view("i8"),
            mask=mask,
            interpolation=interpolation,
        )

        # Note: we have to do `astype` and not view because in general we
        #  have float result at this point, not i8
        return result.astype(values.dtype)

    if mask.any():
        # Caller is responsible for ensuring mask shape match
        assert mask.shape == values.shape
        result = [
            _nanpercentile_1d(val, m, qs, na_value, interpolation=interpolation)
            for (val, m) in zip(list(values), list(mask))
        ]
        if values.dtype.kind == "f":
            # preserve itemsize
            result = np.asarray(result, dtype=values.dtype).T
        else:
            result = np.asarray(result).T
            if (
                result.dtype != values.dtype
                and not mask.all()
                and (result == result.astype(values.dtype, copy=False)).all()
            ):
                # mask.all() will never get cast back to int
                # e.g. values id integer dtype and result is floating dtype,
                #  only cast back to integer dtype if result values are all-integer.
                result = result.astype(values.dtype, copy=False)
        return result
    else:
        return np.percentile(
            values,
            qs,
            axis=1,
            # error: No overload variant of "percentile" matches argument types
            # "ndarray[Any, Any]", "ndarray[Any, dtype[floating[_64Bit]]]",
            # "int", "Dict[str, str]"  [call-overload]
            method=interpolation,  # type: ignore[call-overload]
        )
```
