## Supplementary software v0.2.1 for "Virtual control arms for paediatric myopia trials: external validation of axial-elongation models": replace.py

```
"""
Methods used by Block.replace and related methods.
"""
from __future__ import annotations

import operator
import re
from re import Pattern
from typing import (
    TYPE_CHECKING,
    Any,
)

import numpy as np

from pandas.core.dtypes.common import (
    is_bool,
    is_re,
    is_re_compilable,
)
from pandas.core.dtypes.missing import isna

if TYPE_CHECKING:
    from pandas._typing import (
        ArrayLike,
        Scalar,
        npt,
    )


def should_use_regex(regex: bool, to_replace: Any) -> bool:
    """
    Decide whether to treat `to_replace` as a regular expression.
    """
    if is_re(to_replace):
        regex = True

    regex = regex and is_re_compilable(to_replace)

    # Don't use regex if the pattern is empty.
    regex = regex and re.compile(to_replace).pattern != ""
    return regex


def compare_or_regex_search(
    a: ArrayLike, b: Scalar | Pattern, regex: bool, mask: npt.NDArray[np.bool_]
) -> ArrayLike:
    """
    Compare two array-like inputs of the same shape or two scalar values

    Calls operator.eq or re.search, depending on regex argument. If regex is
    True, perform an element-wise regex matching.

    Parameters
    ----------
    a : array-like
    b : scalar or regex pattern
    regex : bool
    mask : np.ndarray[bool]

    Returns
    -------
    mask : array-like of bool
    """
    if isna(b):
        return ~mask

    def _check_comparison_types(
        result: ArrayLike | bool, a: ArrayLike, b: Scalar | Pattern
    ):
        """
        Raises an error if the two arrays (a,b) cannot be compared.
        Otherwise, returns the comparison result as expected.
        """
        if is_bool(result) and isinstance(a, np.ndarray):
            type_names = [type(a).__name__, type(b).__name__]

            type_names[0] = f"ndarray(dtype={a.dtype})"

            raise TypeError(
                f"Cannot compare types {repr(type_names[0])} and {repr(type_names[1])}"
            )

    if not regex or not should_use_regex(regex, b):
        # TODO: should use missing.mask_missing?
        op = lambda x: operator.eq(x, b)
    else:
        op = np.vectorize(
            lambda x: bool(re.search(b, x))
            if isinstance(x, str) and isinstance(b, (str, Pattern))
            else False
        )

    # GH#32621 use mask to avoid comparing to NAs
    if isinstance(a, np.ndarray):
        a = a[mask]

    result = op(a)

    if isinstance(result, np.ndarray) and mask is not None:
        # The shape of the mask can differ to that of the result
        # since we may compare only a subset of a's or b's elements
        tmp = np.zeros(mask.shape, dtype=np.bool_)
        np.place(tmp, mask, result)
        result = tmp

    _check_comparison_types(result, a, b)
    return result


def replace_regex(
    values: ArrayLike, rx: re.Pattern, value, mask: npt.NDArray[np.bool_] | None
) -> None:
    """
    Parameters
    ----------
    values : ArrayLike
        Object dtype.
    rx : re.Pattern
    value : Any
    mask : np.ndarray[bool], optional

    Notes
    -----
    Alters values in-place.
    """

    # deal with replacing values with objects (strings) that match but
    # whose replacement is not a string (numeric, nan, object)
    if isna(value) or not isinstance(value, str):

        def re_replacer(s):
            if is_re(rx) and isinstance(s, str):
                return value if rx.search(s) is not None else s
            else:
                return s

    else:
        # value is guaranteed to be a string here, s can be either a string
        # or null if it's null it gets returned
        def re_replacer(s):
            if is_re(rx) and isinstance(s, str):
                return rx.sub(value, s)
            else:
                return s

    f = np.vectorize(re_replacer, otypes=[np.object_])

    if mask is None:
        values[:] = f(values)
    else:
        if values.ndim != mask.ndim:
            mask = np.broadcast_to(mask, values.shape)
        values[mask] = f(values[mask])
```
