## Supplementary software v0.2.1 for "Virtual control arms for paediatric myopia trials: external validation of axial-elongation models": take.py

```
from __future__ import annotations

import functools
from typing import (
    TYPE_CHECKING,
    cast,
    overload,
)

import numpy as np

from pandas._libs import (
    algos as libalgos,
    lib,
)

from pandas.core.dtypes.cast import maybe_promote
from pandas.core.dtypes.common import (
    ensure_platform_int,
    is_1d_only_ea_dtype,
)
from pandas.core.dtypes.missing import na_value_for_dtype

from pandas.core.construction import ensure_wrapped_if_datetimelike

if TYPE_CHECKING:
    from pandas._typing import (
        ArrayLike,
        AxisInt,
        npt,
    )

    from pandas.core.arrays._mixins import NDArrayBackedExtensionArray
    from pandas.core.arrays.base import ExtensionArray


@overload
def take_nd(
    arr: np.ndarray,
    indexer,
    axis: AxisInt = ...,
    fill_value=...,
    allow_fill: bool = ...,
) -> np.ndarray:
    ...


@overload
def take_nd(
    arr: ExtensionArray,
    indexer,
    axis: AxisInt = ...,
    fill_value=...,
    allow_fill: bool = ...,
) -> ArrayLike:
    ...


def take_nd(
    arr: ArrayLike,
    indexer,
    axis: AxisInt = 0,
    fill_value=lib.no_default,
    allow_fill: bool = True,
) -> ArrayLike:
    """
    Specialized Cython take which sets NaN values in one pass

    This dispatches to ``take`` defined on ExtensionArrays.

    Note: this function assumes that the indexer is a valid(ated) indexer with
    no out of bound indices.

    Parameters
    ----------
    arr : np.ndarray or ExtensionArray
        Input array.
    indexer : ndarray
        1-D array of indices to take, subarrays corresponding to -1 value
        indices are filed with fill_value
    axis : int, default 0
        Axis to take from
    fill_value : any, default np.nan
        Fill value to replace -1 values with
    allow_fill : bool, default True
        If False, indexer is assumed to contain no -1 values so no filling
        will be done.  This short-circuits computation of a mask.  Result is
        undefined if allow_fill == False and -1 is present in indexer.

    Returns
    -------
    subarray : np.ndarray or ExtensionArray
        May be the same type as the input, or cast to an ndarray.
    """
    if fill_value is lib.no_default:
        fill_value = na_value_for_dtype(arr.dtype, compat=False)
    elif lib.is_np_dtype(arr.dtype, "mM"):
        dtype, fill_value = maybe_promote(arr.dtype, fill_value)
        if arr.dtype != dtype:
            # EA.take is strict about returning a new object of the same type
            # so for that case cast upfront
            arr = arr.astype(dtype)

    if not isinstance(arr, np.ndarray):
        # i.e. ExtensionArray,
        # includes for EA to catch DatetimeArray, TimedeltaArray
        if not is_1d_only_ea_dtype(arr.dtype):
            # i.e. DatetimeArray, TimedeltaArray
            arr = cast("NDArrayBackedExtensionArray", arr)
            return arr.take(
                indexer, fill_value=fill_value, allow_fill=allow_fill, axis=axis
            )

        return arr.take(indexer, fill_value=fill_value, allow_fill=allow_fill)

    arr = np.asarray(arr)
    return _take_nd_ndarray(arr, indexer, axis, fill_value, allow_fill)


def _take_nd_ndarray(
    arr: np.ndarray,
    indexer: npt.NDArray[np.intp] | None,
    axis: AxisInt,
    fill_value,
    allow_fill: bool,
) -> np.ndarray:
    if indexer is None:
        indexer = np.arange(arr.shape[axis], dtype=np.intp)
        dtype, fill_value = arr.dtype, arr.dtype.type()
    else:
        indexer = ensure_platform_int(indexer)

    dtype, fill_value, mask_info = _take_preprocess_indexer_and_fill_value(
        arr, indexer, fill_value, allow_fill
    )

    flip_order = False
    if arr.ndim == 2 and arr.flags.f_contiguous:
        flip_order = True

    if flip_order:
        arr = arr.T
        axis = arr.ndim - axis - 1

    # at this point, it's guaranteed that dtype can hold both the arr values
    # and the fill_value
    out_shape_ = list(arr.shape)
    out_shape_[axis] = len(indexer)
    out_shape = tuple(out_shape_)
    if arr.flags.f_contiguous and axis == arr.ndim - 1:
        # minor tweak that can make an order-of-magnitude difference
        # for dataframes initialized directly from 2-d ndarrays
        # (s.t. df.values is c-contiguous and df._mgr.blocks[0] is its
        # f-contiguous transpose)
        out = np.empty(out_shape, dtype=dtype, order="F")
    else:
        out = np.empty(out_shape, dtype=dtype)

    func = _get_take_nd_function(
        arr.ndim, arr.dtype, out.dtype, axis=axis, mask_info=mask_info
    )
    func(arr, indexer, out, fill_value)

    if flip_order:
        out = out.T
    return out


def take_1d(
    arr: ArrayLike,
    indexer: npt.NDArray[np.intp],
    fill_value=None,
    allow_fill: bool = True,
    mask: npt.NDArray[np.bool_] | None = None,
) -> ArrayLike:
    """
    Specialized version for 1D arrays. Differences compared to `take_nd`:

    - Assumes input array has already been converted to numpy array / EA
    - Assumes indexer is already guaranteed to be intp dtype ndarray
    - Only works for 1D arrays

    To ensure the lowest possible overhead.

    Note: similarly to `take_nd`, this function assumes that the indexer is
    a valid(ated) indexer with no out of bound indices.

    Parameters
    ----------
    arr : np.ndarray or ExtensionArray
        Input array.
    indexer : ndarray
        1-D array of indices to take (validated indices, intp dtype).
    fill_value : any, default np.nan
        Fill value to replace -1 values with
    allow_fill : bool, default True
        If False, indexer is assumed to contain no -1 values so no filling
        will be done.  This short-circuits computation of a mask. Result is
        undefined if allow_fill == False and -1 is present in indexer.
    mask : np.ndarray, optional, default None
        If `allow_fill` is True, and the mask (where indexer == -1) is already
        known, it can be passed to avoid recomputation.
    """
    if not isinstance(arr, np.ndarray):
        # ExtensionArray -> dispatch to their method
        return arr.take(indexer, fill_value=fill_value, allow_fill=allow_fill)

    if not allow_fill:
        return arr.take(indexer)

    dtype, fill_value, mask_info = _take_preprocess_indexer_and_fill_value(
        arr, indexer, fill_value, True, mask
    )

    # at this point, it's guaranteed that dtype can hold both the arr values
    # and the fill_value
    out = np.empty(indexer.shape, dtype=dtype)

    func = _get_take_nd_function(
        arr.ndim, arr.dtype, out.dtype, axis=0, mask_info=mask_info
    )
    func(arr, indexer, out, fill_value)

    return out


def take_2d_multi(
    arr: np.ndarray,
    indexer: tuple[npt.NDArray[np.intp], npt.NDArray[np.intp]],
    fill_value=np.nan,
) -> np.ndarray:
    """
    Specialized Cython take which sets NaN values in one pass.
    """
    # This is only called from one place in DataFrame._reindex_multi,
    #  so we know indexer is well-behaved.
    assert indexer is not None
    assert indexer[0] is not None
    assert indexer[1] is not None

    row_idx, col_idx = indexer

    row_idx = ensure_platform_int(row_idx)
    col_idx = ensure_platform_int(col_idx)
    indexer = row_idx, col_idx
    mask_info = None

    # check for promotion based on types only (do this first because
    # it's faster than computing a mask)
    dtype, fill_value = maybe_promote(arr.dtype, fill_value)
    if dtype != arr.dtype:
        # check if promotion is actually required based on indexer
        row_mask = row_idx == -1
        col_mask = col_idx == -1
        row_needs = row_mask.any()
        col_needs = col_mask.any()
        mask_info = (row_mask, col_mask), (row_needs, col_needs)

        if not (row_needs or col_needs):
            # if not, then depromote, set fill_value to dummy
            # (it won't be used but we don't want the cython code
            # to crash when trying to cast it to dtype)
            dtype, fill_value = arr.dtype, arr.dtype.type()

    # at this point, it's guaranteed that dtype can hold both the arr values
    # and the fill_value
    out_shape = len(row_idx), len(col_idx)
    out = np.empty(out_shape, dtype=dtype)

    func = _take_2d_multi_dict.get((arr.dtype.name, out.dtype.name), None)
    if func is None and arr.dtype != out.dtype:
        func = _take_2d_multi_dict.get((out.dtype.name, out.dtype.name), None)
        if func is not None:
            func = _convert_wrapper(func, out.dtype)

    if func is not None:
        func(arr, indexer, out=out, fill_value=fill_value)
    else:
        # test_reindex_multi
        _take_2d_multi_object(
            arr, indexer, out, fill_value=fill_value, mask_info=mask_info
        )

    return out


@functools.lru_cache
def _get_take_nd_function_cached(
    ndim: int, arr_dtype: np.dtype, out_dtype: np.dtype, axis: AxisInt
):
    """
    Part of _get_take_nd_function below that doesn't need `mask_info` and thus
    can be cached (mask_info potentially contains a numpy ndarray which is not
    hashable and thus cannot be used as argument for cached function).
    """
    tup = (arr_dtype.name, out_dtype.name)
    if ndim == 1:
        func = _take_1d_dict.get(tup, None)
    elif ndim == 2:
        if axis == 0:
            func = _take_2d_axis0_dict.get(tup, None)
        else:
            func = _take_2d_axis1_dict.get(tup, None)
    if func is not None:
        return func

    # We get here with string, uint, float16, and complex dtypes that could
    #  potentially be handled in algos_take_helper.
    #  Also a couple with (M8[ns], object) and (m8[ns], object)
    tup = (out_dtype.name, out_dtype.name)
    if ndim == 1:
        func = _take_1d_dict.get(tup, None)
    elif ndim == 2:
        if axis == 0:
            func = _take_2d_axis0_dict.get(tup, None)
        else:
            func = _take_2d_axis1_dict.get(tup, None)
    if func is not None:
        func = _convert_wrapper(func, out_dtype)
        return func

    return None


def _get_take_nd_function(
    ndim: int,
    arr_dtype: np.dtype,
    out_dtype: np.dtype,
    axis: AxisInt = 0,
    mask_info=None,
):
    """
    Get the appropriate "take" implementation for the given dimension, axis
    and dtypes.
    """
    func = None
    if ndim <= 2:
        # for this part we don't need `mask_info` -> use the cached algo lookup
        func = _get_take_nd_function_cached(ndim, arr_dtype, out_dtype, axis)

    if func is None:

        def func(arr, indexer, out, fill_value=np.nan) -> None:
            indexer = ensure_platform_int(indexer)
            _take_nd_object(
                arr, indexer, out, axis=axis, fill_value=fill_value, mask_info=mask_info
            )

    return func


def _view_wrapper(f, arr_dtype=None, out_dtype=None, fill_wrap=None):
    def wrapper(
        arr: np.ndarray, indexer: np.ndarray, out: np.ndarray, fill_value=np.nan
    ) -> None:
        if arr_dtype is not None:
            arr = arr.view(arr_dtype)
        if out_dtype is not None:
            out = out.view(out_dtype)
        if fill_wrap is not None:
            # FIXME: if we get here with dt64/td64 we need to be sure we have
            #  matching resos
            if fill_value.dtype.kind == "m":
                fill_value = fill_value.astype("m8[ns]")
            else:
                fill_value = fill_value.astype("M8[ns]")
            fill_value = fill_wrap(fill_value)

        f(arr, indexer, out, fill_value=fill_value)

    return wrapper


def _convert_wrapper(f, conv_dtype):
    def wrapper(
        arr: np.ndarray, indexer: np.ndarray, out: np.ndarray, fill_value=np.nan
    ) -> None:
        if conv_dtype == object:
            # GH#39755 avoid casting dt64/td64 to integers
            arr = ensure_wrapped_if_datetimelike(arr)
        arr = arr.astype(conv_dtype)
        f(arr, indexer, out, fill_value=fill_value)

    return wrapper


_take_1d_dict = {
    ("int8", "int8"): libalgos.take_1d_int8_int8,
    ("int8", "int32"): libalgos.take_1d_int8_int32,
    ("int8", "int64"): libalgos.take_1d_int8_int64,
    ("int8", "float64"): libalgos.take_1d_int8_float64,
    ("int16", "int16"): libalgos.take_1d_int16_int16,
    ("int16", "int32"): libalgos.take_1d_int16_int32,
    ("int16", "int64"): libalgos.take_1d_int16_int64,
    ("int16", "float64"): libalgos.take_1d_int16_float64,
    ("int32", "int32"): libalgos.take_1d_int32_int32,
    ("int32", "int64"): libalgos.take_1d_int32_int64,
    ("int32", "float64"): libalgos.take_1d_int32_float64,
    ("int64", "int64"): libalgos.take_1d_int64_int64,
    ("int64", "float64"): libalgos.take_1d_int64_float64,
    ("float32", "float32"): libalgos.take_1d_float32_float32,
    ("float32", "float64"): libalgos.take_1d_float32_float64,
    ("float64", "float64"): libalgos.take_1d_float64_float64,
    ("object", "object"): libalgos.take_1d_object_object,
    ("bool", "bool"): _view_wrapper(libalgos.take_1d_bool_bool, np.uint8, np.uint8),
    ("bool", "object"): _view_wrapper(libalgos.take_1d_bool_object, np.uint8, None),
    ("datetime64[ns]", "datetime64[ns]"): _view_wrapper(
        libalgos.take_1d_int64_int64, np.int64, np.int64, np.int64
    ),
    ("timedelta64[ns]", "timedelta64[ns]"): _view_wrapper(
        libalgos.take_1d_int64_int64, np.int64, np.int64, np.int64
    ),
}

_take_2d_axis0_dict = {
    ("int8", "int8"): libalgos.take_2d_axis0_int8_int8,
    ("int8", "int32"): libalgos.take_2d_axis0_int8_int32,
    ("int8", "int64"): libalgos.take_2d_axis0_int8_int64,
    ("int8", "float64"): libalgos.take_2d_axis0_int8_float64,
    ("int16", "int16"): libalgos.take_2d_axis0_int16_int16,
    ("int16", "int32"): libalgos.take_2d_axis0_int16_int32,
    ("int16", "int64"): libalgos.take_2d_axis0_int16_int64,
    ("int16", "float64"): libalgos.take_2d_axis0_int16_float64,
    ("int32", "int32"): libalgos.take_2d_axis0_int32_int32,
    ("int32", "int64"): libalgos.take_2d_axis0_int32_int64,
    ("int32", "float64"): libalgos.take_2d_axis0_int32_float64,
    ("int64", "int64"): libalgos.take_2d_axis0_int64_int64,
    ("int64", "float64"): libalgos.take_2d_axis0_int64_float64,
    ("float32", "float32"): libalgos.take_2d_axis0_float32_float32,
    ("float32", "float64"): libalgos.take_2d_axis0_float32_float64,
    ("float64", "float64"): libalgos.take_2d_axis0_float64_float64,
    ("object", "object"): libalgos.take_2d_axis0_object_object,
    ("bool", "bool"): _view_wrapper(
        libalgos.take_2d_axis0_bool_bool, np.uint8, np.uint8
    ),
    ("bool", "object"): _view_wrapper(
        libalgos.take_2d_axis0_bool_object, np.uint8, None
    ),
    ("datetime64[ns]", "datetime64[ns]"): _view_wrapper(
        libalgos.take_2d_axis0_int64_int64, np.int64, np.int64, fill_wrap=np.int64
    ),
    ("timedelta64[ns]", "timedelta64[ns]"): _view_wrapper(
        libalgos.take_2d_axis0_int64_int64, np.int64, np.int64, fill_wrap=np.int64
    ),
}

_take_2d_axis1_dict = {
    ("int8", "int8"): libalgos.take_2d_axis1_int8_int8,
    ("int8", "int32"): libalgos.take_2d_axis1_int8_int32,
    ("int8", "int64"): libalgos.take_2d_axis1_int8_int64,
    ("int8", "float64"): libalgos.take_2d_axis1_int8_float64,
    ("int16", "int16"): libalgos.take_2d_axis1_int16_int16,
    ("int16", "int32"): libalgos.take_2d_axis1_int16_int32,
    ("int16", "int64"): libalgos.take_2d_axis1_int16_int64,
    ("int16", "float64"): libalgos.take_2d_axis1_int16_float64,
    ("int32", "int32"): libalgos.take_2d_axis1_int32_int32,
    ("int32", "int64"): libalgos.take_2d_axis1_int32_int64,
    ("int32", "float64"): libalgos.take_2d_axis1_int32_float64,
    ("int64", "int64"): libalgos.take_2d_axis1_int64_int64,
    ("int64", "float64"): libalgos.take_2d_axis1_int64_float64,
    ("float32", "float32"): libalgos.take_2d_axis1_float32_float32,
    ("float32", "float64"): libalgos.take_2d_axis1_float32_float64,
    ("float64", "float64"): libalgos.take_2d_axis1_float64_float64,
    ("object", "object"): libalgos.take_2d_axis1_object_object,
    ("bool", "bool"): _view_wrapper(
        libalgos.take_2d_axis1_bool_bool, np.uint8, np.uint8
    ),
    ("bool", "object"): _view_wrapper(
        libalgos.take_2d_axis1_bool_object, np.uint8, None
    ),
    ("datetime64[ns]", "datetime64[ns]"): _view_wrapper(
        libalgos.take_2d_axis1_int64_int64, np.int64, np.int64, fill_wrap=np.int64
    ),
    ("timedelta64[ns]", "timedelta64[ns]"): _view_wrapper(
        libalgos.take_2d_axis1_int64_int64, np.int64, np.int64, fill_wrap=np.int64
    ),
}

_take_2d_multi_dict = {
    ("int8", "int8"): libalgos.take_2d_multi_int8_int8,
    ("int8", "int32"): libalgos.take_2d_multi_int8_int32,
    ("int8", "int64"): libalgos.take_2d_multi_int8_int64,
    ("int8", "float64"): libalgos.take_2d_multi_int8_float64,
    ("int16", "int16"): libalgos.take_2d_multi_int16_int16,
    ("int16", "int32"): libalgos.take_2d_multi_int16_int32,
    ("int16", "int64"): libalgos.take_2d_multi_int16_int64,
    ("int16", "float64"): libalgos.take_2d_multi_int16_float64,
    ("int32", "int32"): libalgos.take_2d_multi_int32_int32,
    ("int32", "int64"): libalgos.take_2d_multi_int32_int64,
    ("int32", "float64"): libalgos.take_2d_multi_int32_float64,
    ("int64", "int64"): libalgos.take_2d_multi_int64_int64,
    ("int64", "float64"): libalgos.take_2d_multi_int64_float64,
    ("float32", "float32"): libalgos.take_2d_multi_float32_float32,
    ("float32", "float64"): libalgos.take_2d_multi_float32_float64,
    ("float64", "float64"): libalgos.take_2d_multi_float64_float64,
    ("object", "object"): libalgos.take_2d_multi_object_object,
    ("bool", "bool"): _view_wrapper(
        libalgos.take_2d_multi_bool_bool, np.uint8, np.uint8
    ),
    ("bool", "object"): _view_wrapper(
        libalgos.take_2d_multi_bool_object, np.uint8, None
    ),
    ("datetime64[ns]", "datetime64[ns]"): _view_wrapper(
        libalgos.take_2d_multi_int64_int64, np.int64, np.int64, fill_wrap=np.int64
    ),
    ("timedelta64[ns]", "timedelta64[ns]"): _view_wrapper(
        libalgos.take_2d_multi_int64_int64, np.int64, np.int64, fill_wrap=np.int64
    ),
}


def _take_nd_object(
    arr: np.ndarray,
    indexer: npt.NDArray[np.intp],
    out: np.ndarray,
    axis: AxisInt,
    fill_value,
    mask_info,
) -> None:
    if mask_info is not None:
        mask, needs_masking = mask_info
    else:
        mask = indexer == -1
        needs_masking = mask.any()
    if arr.dtype != out.dtype:
        arr = arr.astype(out.dtype)
    if arr.shape[axis] > 0:
        arr.take(indexer, axis=axis, out=out)
    if needs_masking:
        outindexer = [slice(None)] * arr.ndim
        outindexer[axis] = mask
        out[tuple(outindexer)] = fill_value


def _take_2d_multi_object(
    arr: np.ndarray,
    indexer: tuple[npt.NDArray[np.intp], npt.NDArray[np.intp]],
    out: np.ndarray,
    fill_value,
    mask_info,
) -> None:
    # this is not ideal, performance-wise, but it's better than raising
    # an exception (best to optimize in Cython to avoid getting here)
    row_idx, col_idx = indexer  # both np.intp
    if mask_info is not None:
        (row_mask, col_mask), (row_needs, col_needs) = mask_info
    else:
        row_mask = row_idx == -1
        col_mask = col_idx == -1
        row_needs = row_mask.any()
        col_needs = col_mask.any()
    if fill_value is not None:
        if row_needs:
            out[row_mask, :] = fill_value
        if col_needs:
            out[:, col_mask] = fill_value
    for i, u_ in enumerate(row_idx):
        if u_ != -1:
            for j, v in enumerate(col_idx):
                if v != -1:
                    out[i, j] = arr[u_, v]


def _take_preprocess_indexer_and_fill_value(
    arr: np.ndarray,
    indexer: npt.NDArray[np.intp],
    fill_value,
    allow_fill: bool,
    mask: npt.NDArray[np.bool_] | None = None,
):
    mask_info: tuple[np.ndarray | None, bool] | None = None

    if not allow_fill:
        dtype, fill_value = arr.dtype, arr.dtype.type()
        mask_info = None, False
    else:
        # check for promotion based on types only (do this first because
        # it's faster than computing a mask)
        dtype, fill_value = maybe_promote(arr.dtype, fill_value)
        if dtype != arr.dtype:
            # check if promotion is actually required based on indexer
            if mask is not None:
                needs_masking = True
            else:
                mask = indexer == -1
                needs_masking = bool(mask.any())
            mask_info = mask, needs_masking
            if not needs_masking:
                # if not, then depromote, set fill_value to dummy
                # (it won't be used but we don't want the cython code
                # to crash when trying to cast it to dtype)
                dtype, fill_value = arr.dtype, arr.dtype.type()

    return dtype, fill_value, mask_info
```
