## Supplementary software v0.2.1 for "Virtual control arms for paediatric myopia trials: external validation of axial-elongation models": transforms.py

```
"""
transforms.py is for shape-preserving functions.
"""

from __future__ import annotations

from typing import TYPE_CHECKING

import numpy as np

if TYPE_CHECKING:
    from pandas._typing import (
        AxisInt,
        Scalar,
    )


def shift(
    values: np.ndarray, periods: int, axis: AxisInt, fill_value: Scalar
) -> np.ndarray:
    new_values = values

    if periods == 0 or values.size == 0:
        return new_values.copy()

    # make sure array sent to np.roll is c_contiguous
    f_ordered = values.flags.f_contiguous
    if f_ordered:
        new_values = new_values.T
        axis = new_values.ndim - axis - 1

    if new_values.size:
        new_values = np.roll(
            new_values,
            np.intp(periods),
            axis=axis,
        )

    axis_indexer = [slice(None)] * values.ndim
    if periods > 0:
        axis_indexer[axis] = slice(None, periods)
    else:
        axis_indexer[axis] = slice(periods, None)
    new_values[tuple(axis_indexer)] = fill_value

    # restore original order
    if f_ordered:
        new_values = new_values.T

    return new_values
```
