## Supplementary software v0.2.1 for "Virtual control arms for paediatric myopia trials: external validation of axial-elongation models": __init__.py

```
from pandas.core.arrays.arrow import ArrowExtensionArray
from pandas.core.arrays.base import (
    ExtensionArray,
    ExtensionOpsMixin,
    ExtensionScalarOpsMixin,
)
from pandas.core.arrays.boolean import BooleanArray
from pandas.core.arrays.categorical import Categorical
from pandas.core.arrays.datetimes import DatetimeArray
from pandas.core.arrays.floating import FloatingArray
from pandas.core.arrays.integer import IntegerArray
from pandas.core.arrays.interval import IntervalArray
from pandas.core.arrays.masked import BaseMaskedArray
from pandas.core.arrays.numpy_ import NumpyExtensionArray
from pandas.core.arrays.period import (
    PeriodArray,
    period_array,
)
from pandas.core.arrays.sparse import SparseArray
from pandas.core.arrays.string_ import StringArray
from pandas.core.arrays.string_arrow import ArrowStringArray
from pandas.core.arrays.timedeltas import TimedeltaArray

__all__ = [
    "ArrowExtensionArray",
    "ExtensionArray",
    "ExtensionOpsMixin",
    "ExtensionScalarOpsMixin",
    "ArrowStringArray",
    "BaseMaskedArray",
    "BooleanArray",
    "Categorical",
    "DatetimeArray",
    "FloatingArray",
    "IntegerArray",
    "IntervalArray",
    "NumpyExtensionArray",
    "PeriodArray",
    "period_array",
    "SparseArray",
    "StringArray",
    "TimedeltaArray",
]
```
