## Supplementary software v0.2.1 for "Virtual control arms for paediatric myopia trials: external validation of axial-elongation models": _arrow_string_mixins.py

```
from __future__ import annotations

from functools import partial
import re
from typing import (
    TYPE_CHECKING,
    Any,
    Literal,
)

import numpy as np

from pandas._libs import lib
from pandas.compat import (
    pa_version_under10p1,
    pa_version_under11p0,
    pa_version_under13p0,
    pa_version_under17p0,
)

if not pa_version_under10p1:
    import pyarrow as pa
    import pyarrow.compute as pc

if TYPE_CHECKING:
    from collections.abc import Callable

    from pandas._typing import (
        Scalar,
        Self,
    )


class ArrowStringArrayMixin:
    _pa_array: pa.ChunkedArray

    def __init__(self, *args, **kwargs) -> None:
        raise NotImplementedError

    def _convert_bool_result(self, result, na=lib.no_default, method_name=None):
        # Convert a bool-dtype result to the appropriate result type
        raise NotImplementedError

    def _convert_int_result(self, result):
        # Convert an integer-dtype result to the appropriate result type
        raise NotImplementedError

    def _apply_elementwise(self, func: Callable) -> list[list[Any]]:
        raise NotImplementedError

    def _str_len(self):
        result = pc.utf8_length(self._pa_array)
        return self._convert_int_result(result)

    def _str_lower(self) -> Self:
        return type(self)(pc.utf8_lower(self._pa_array))

    def _str_upper(self) -> Self:
        return type(self)(pc.utf8_upper(self._pa_array))

    def _str_strip(self, to_strip=None) -> Self:
        if to_strip is None:
            result = pc.utf8_trim_whitespace(self._pa_array)
        else:
            result = pc.utf8_trim(self._pa_array, characters=to_strip)
        return type(self)(result)

    def _str_lstrip(self, to_strip=None) -> Self:
        if to_strip is None:
            result = pc.utf8_ltrim_whitespace(self._pa_array)
        else:
            result = pc.utf8_ltrim(self._pa_array, characters=to_strip)
        return type(self)(result)

    def _str_rstrip(self, to_strip=None) -> Self:
        if to_strip is None:
            result = pc.utf8_rtrim_whitespace(self._pa_array)
        else:
            result = pc.utf8_rtrim(self._pa_array, characters=to_strip)
        return type(self)(result)

    def _str_pad(
        self,
        width: int,
        side: Literal["left", "right", "both"] = "left",
        fillchar: str = " ",
    ):
        if side == "left":
            pa_pad = pc.utf8_lpad
        elif side == "right":
            pa_pad = pc.utf8_rpad
        elif side == "both":
            if pa_version_under17p0:
                # GH#59624 fall back to object dtype
                from pandas import array as pd_array

                obj_arr = self.astype(object, copy=False)  # type: ignore[attr-defined]
                obj = pd_array(obj_arr, dtype=object)
                result = obj._str_pad(width, side, fillchar)  # type: ignore[attr-defined]
                return type(self)._from_sequence(result, dtype=self.dtype)  # type: ignore[attr-defined]
            else:
                # GH#54792
                # https://github.com/apache/arrow/issues/15053#issuecomment-2317032347
                lean_left = (width % 2) == 0
                pa_pad = partial(pc.utf8_center, lean_left_on_odd_padding=lean_left)
        else:
            raise ValueError(
                f"Invalid side: {side}. Side must be one of 'left', 'right', 'both'"
            )
        return type(self)(pa_pad(self._pa_array, width=width, padding=fillchar))

    def _str_get(self, i: int):
        lengths = pc.utf8_length(self._pa_array)
        if i >= 0:
            out_of_bounds = pc.greater_equal(i, lengths)
            start = i
            stop = i + 1
            step = 1
        else:
            out_of_bounds = pc.greater(-i, lengths)
            start = i
            stop = i - 1
            step = -1
        not_out_of_bounds = pc.invert(out_of_bounds.fill_null(True))
        selected = pc.utf8_slice_codeunits(
            self._pa_array, start=start, stop=stop, step=step
        )
        null_value = pa.scalar(None, type=self._pa_array.type)
        result = pc.if_else(not_out_of_bounds, selected, null_value)
        return type(self)(result)

    def _str_slice(
        self, start: int | None = None, stop: int | None = None, step: int | None = None
    ):
        if pa_version_under11p0:
            # GH#59724
            result = self._apply_elementwise(lambda val: val[start:stop:step])
            return type(self)(pa.chunked_array(result, type=self._pa_array.type))
        if start is None:
            if step is not None and step < 0:
                # GH#59710
                start = -1
            else:
                start = 0
        if step is None:
            step = 1
        return type(self)(
            pc.utf8_slice_codeunits(self._pa_array, start=start, stop=stop, step=step)
        )

    def _str_slice_replace(
        self, start: int | None = None, stop: int | None = None, repl: str | None = None
    ):
        if repl is None:
            repl = ""
        if start is None:
            start = 0
        if stop is None:
            stop = np.iinfo(np.int64).max
        return type(self)(pc.utf8_replace_slice(self._pa_array, start, stop, repl))

    def _str_replace(
        self,
        pat: str | re.Pattern,
        repl: str | Callable,
        n: int = -1,
        case: bool = True,
        flags: int = 0,
        regex: bool = True,
    ) -> Self:
        if isinstance(pat, re.Pattern) or callable(repl) or not case or flags:
            raise NotImplementedError(
                "replace is not supported with a re.Pattern, callable repl, "
                "case=False, or flags!=0"
            )

        func = pc.replace_substring_regex if regex else pc.replace_substring
        # https://github.com/apache/arrow/issues/39149
        # GH 56404, unexpected behavior with negative max_replacements with pyarrow.
        pa_max_replacements = None if n < 0 else n
        result = func(
            self._pa_array,
            pattern=pat,
            replacement=repl,
            max_replacements=pa_max_replacements,
        )
        return type(self)(result)

    def _str_capitalize(self) -> Self:
        return type(self)(pc.utf8_capitalize(self._pa_array))

    def _str_title(self):
        return type(self)(pc.utf8_title(self._pa_array))

    def _str_swapcase(self):
        return type(self)(pc.utf8_swapcase(self._pa_array))

    def _str_removeprefix(self, prefix: str):
        if not pa_version_under13p0:
            starts_with = pc.starts_with(self._pa_array, pattern=prefix)
            removed = pc.utf8_slice_codeunits(self._pa_array, len(prefix))
            result = pc.if_else(starts_with, removed, self._pa_array)
            return type(self)(result)
        predicate = lambda val: val.removeprefix(prefix)
        result = self._apply_elementwise(predicate)
        return type(self)(pa.chunked_array(result))

    def _str_removesuffix(self, suffix: str):
        ends_with = pc.ends_with(self._pa_array, pattern=suffix)
        removed = pc.utf8_slice_codeunits(self._pa_array, 0, stop=-len(suffix))
        result = pc.if_else(ends_with, removed, self._pa_array)
        return type(self)(result)

    def _str_startswith(
        self, pat: str | tuple[str, ...], na: Scalar | lib.NoDefault = lib.no_default
    ):
        if isinstance(pat, str):
            result = pc.starts_with(self._pa_array, pattern=pat)
        else:
            if len(pat) == 0:
                # For empty tuple we return null for missing values and False
                #  for valid values.
                result = pc.if_else(pc.is_null(self._pa_array), None, False)
            else:
                result = pc.starts_with(self._pa_array, pattern=pat[0])

                for p in pat[1:]:
                    result = pc.or_(result, pc.starts_with(self._pa_array, pattern=p))
        return self._convert_bool_result(result, na=na, method_name="startswith")

    def _str_endswith(
        self, pat: str | tuple[str, ...], na: Scalar | lib.NoDefault = lib.no_default
    ):
        if isinstance(pat, str):
            result = pc.ends_with(self._pa_array, pattern=pat)
        else:
            if len(pat) == 0:
                # For empty tuple we return null for missing values and False
                #  for valid values.
                result = pc.if_else(pc.is_null(self._pa_array), None, False)
            else:
                result = pc.ends_with(self._pa_array, pattern=pat[0])

                for p in pat[1:]:
                    result = pc.or_(result, pc.ends_with(self._pa_array, pattern=p))
        return self._convert_bool_result(result, na=na, method_name="endswith")

    def _str_isalnum(self):
        result = pc.utf8_is_alnum(self._pa_array)
        return self._convert_bool_result(result)

    def _str_isalpha(self):
        result = pc.utf8_is_alpha(self._pa_array)
        return self._convert_bool_result(result)

    def _str_isdecimal(self):
        result = pc.utf8_is_decimal(self._pa_array)
        return self._convert_bool_result(result)

    def _str_isdigit(self):
        result = pc.utf8_is_digit(self._pa_array)
        return self._convert_bool_result(result)

    def _str_islower(self):
        result = pc.utf8_is_lower(self._pa_array)
        return self._convert_bool_result(result)

    def _str_isnumeric(self):
        result = pc.utf8_is_numeric(self._pa_array)
        return self._convert_bool_result(result)

    def _str_isspace(self):
        result = pc.utf8_is_space(self._pa_array)
        return self._convert_bool_result(result)

    def _str_istitle(self):
        result = pc.utf8_is_title(self._pa_array)
        return self._convert_bool_result(result)

    def _str_isupper(self):
        result = pc.utf8_is_upper(self._pa_array)
        return self._convert_bool_result(result)

    def _str_contains(
        self,
        pat,
        case: bool = True,
        flags: int = 0,
        na: Scalar | lib.NoDefault = lib.no_default,
        regex: bool = True,
    ):
        if flags:
            raise NotImplementedError(f"contains not implemented with {flags=}")

        if regex:
            pa_contains = pc.match_substring_regex
        else:
            pa_contains = pc.match_substring
        result = pa_contains(self._pa_array, pat, ignore_case=not case)
        return self._convert_bool_result(result, na=na, method_name="contains")

    def _str_match(
        self,
        pat: str,
        case: bool = True,
        flags: int = 0,
        na: Scalar | lib.NoDefault = lib.no_default,
    ):
        if not pat.startswith("^"):
            pat = f"^{pat}"
        return self._str_contains(pat, case, flags, na, regex=True)

    def _str_fullmatch(
        self,
        pat,
        case: bool = True,
        flags: int = 0,
        na: Scalar | lib.NoDefault = lib.no_default,
    ):
        if not pat.endswith("$") or pat.endswith("\\$"):
            pat = f"{pat}$"
        return self._str_match(pat, case, flags, na)

    def _str_find(self, sub: str, start: int = 0, end: int | None = None):
        if (
            pa_version_under13p0
            and not (start != 0 and end is not None)
            and not (start == 0 and end is None)
        ):
            # GH#59562
            res_list = self._apply_elementwise(lambda val: val.find(sub, start, end))
            return self._convert_int_result(pa.chunked_array(res_list))

        if (start == 0 or start is None) and end is None:
            result = pc.find_substring(self._pa_array, sub)
        else:
            if sub == "":
                # GH#56792
                res_list = self._apply_elementwise(
                    lambda val: val.find(sub, start, end)
                )
                return self._convert_int_result(pa.chunked_array(res_list))
            if start is None:
                start_offset = 0
                start = 0
            elif start < 0:
                start_offset = pc.add(start, pc.utf8_length(self._pa_array))
                start_offset = pc.if_else(pc.less(start_offset, 0), 0, start_offset)
            else:
                start_offset = start
            slices = pc.utf8_slice_codeunits(self._pa_array, start, stop=end)
            result = pc.find_substring(slices, sub)
            found = pc.not_equal(result, pa.scalar(-1, type=result.type))
            offset_result = pc.add(result, start_offset)
            result = pc.if_else(found, offset_result, -1)
        return self._convert_int_result(result)
```
