## Supplementary software v0.2.1 for "Virtual control arms for paediatric myopia trials: external validation of axial-elongation models": _mixins.py

```
from __future__ import annotations

from functools import wraps
from typing import (
    TYPE_CHECKING,
    Any,
    Literal,
    cast,
    overload,
)

import numpy as np

from pandas._libs import lib
from pandas._libs.arrays import NDArrayBacked
from pandas._libs.tslibs import is_supported_dtype
from pandas._typing import (
    ArrayLike,
    AxisInt,
    Dtype,
    F,
    FillnaOptions,
    PositionalIndexer2D,
    PositionalIndexerTuple,
    ScalarIndexer,
    Self,
    SequenceIndexer,
    Shape,
    TakeIndexer,
    npt,
)
from pandas.errors import AbstractMethodError
from pandas.util._decorators import doc
from pandas.util._validators import (
    validate_bool_kwarg,
    validate_fillna_kwargs,
    validate_insert_loc,
)

from pandas.core.dtypes.common import pandas_dtype
from pandas.core.dtypes.dtypes import (
    DatetimeTZDtype,
    ExtensionDtype,
    PeriodDtype,
)
from pandas.core.dtypes.missing import array_equivalent

from pandas.core import missing
from pandas.core.algorithms import (
    take,
    unique,
    value_counts_internal as value_counts,
)
from pandas.core.array_algos.quantile import quantile_with_mask
from pandas.core.array_algos.transforms import shift
from pandas.core.arrays.base import ExtensionArray
from pandas.core.construction import extract_array
from pandas.core.indexers import check_array_indexer
from pandas.core.sorting import nargminmax

if TYPE_CHECKING:
    from collections.abc import Sequence

    from pandas._typing import (
        NumpySorter,
        NumpyValueArrayLike,
    )

    from pandas import Series


def ravel_compat(meth: F) -> F:
    """
    Decorator to ravel a 2D array before passing it to a cython operation,
    then reshape the result to our own shape.
    """

    @wraps(meth)
    def method(self, *args, **kwargs):
        if self.ndim == 1:
            return meth(self, *args, **kwargs)

        flags = self._ndarray.flags
        flat = self.ravel("K")
        result = meth(flat, *args, **kwargs)
        order = "F" if flags.f_contiguous else "C"
        return result.reshape(self.shape, order=order)

    return cast(F, method)


class NDArrayBackedExtensionArray(NDArrayBacked, ExtensionArray):
    """
    ExtensionArray that is backed by a single NumPy ndarray.
    """

    _ndarray: np.ndarray

    # scalar used to denote NA value inside our self._ndarray, e.g. -1
    #  for Categorical, iNaT for Period. Outside of object dtype,
    #  self.isna() should be exactly locations in self._ndarray with
    #  _internal_fill_value.
    _internal_fill_value: Any

    def _box_func(self, x):
        """
        Wrap numpy type in our dtype.type if necessary.
        """
        return x

    def _validate_scalar(self, value):
        # used by NDArrayBackedExtensionIndex.insert
        raise AbstractMethodError(self)

    # ------------------------------------------------------------------------

    def view(self, dtype: Dtype | None = None) -> ArrayLike:
        # We handle datetime64, datetime64tz, timedelta64, and period
        #  dtypes here. Everything else we pass through to the underlying
        #  ndarray.
        if dtype is None or dtype is self.dtype:
            return self._from_backing_data(self._ndarray)

        if isinstance(dtype, type):
            # we sometimes pass non-dtype objects, e.g np.ndarray;
            #  pass those through to the underlying ndarray
            return self._ndarray.view(dtype)

        dtype = pandas_dtype(dtype)
        arr = self._ndarray

        if isinstance(dtype, PeriodDtype):
            cls = dtype.construct_array_type()
            return cls(arr.view("i8"), dtype=dtype)
        elif isinstance(dtype, DatetimeTZDtype):
            dt_cls = dtype.construct_array_type()
            dt64_values = arr.view(f"M8[{dtype.unit}]")
            return dt_cls._simple_new(dt64_values, dtype=dtype)
        elif lib.is_np_dtype(dtype, "M") and is_supported_dtype(dtype):
            from pandas.core.arrays import DatetimeArray

            dt64_values = arr.view(dtype)
            return DatetimeArray._simple_new(dt64_values, dtype=dtype)

        elif lib.is_np_dtype(dtype, "m") and is_supported_dtype(dtype):
            from pandas.core.arrays import TimedeltaArray

            td64_values = arr.view(dtype)
            return TimedeltaArray._simple_new(td64_values, dtype=dtype)

        # error: Argument "dtype" to "view" of "_ArrayOrScalarCommon" has incompatible
        # type "Union[ExtensionDtype, dtype[Any]]"; expected "Union[dtype[Any], None,
        # type, _SupportsDType, str, Union[Tuple[Any, int], Tuple[Any, Union[int,
        # Sequence[int]]], List[Any], _DTypeDict, Tuple[Any, Any]]]"
        return arr.view(dtype=dtype)  # type: ignore[arg-type]

    def take(
        self,
        indices: TakeIndexer,
        *,
        allow_fill: bool = False,
        fill_value: Any = None,
        axis: AxisInt = 0,
    ) -> Self:
        if allow_fill:
            fill_value = self._validate_scalar(fill_value)

        new_data = take(
            self._ndarray,
            indices,
            allow_fill=allow_fill,
            fill_value=fill_value,
            axis=axis,
        )
        return self._from_backing_data(new_data)

    # ------------------------------------------------------------------------

    def equals(self, other) -> bool:
        if type(self) is not type(other):
            return False
        if self.dtype != other.dtype:
            return False
        return bool(array_equivalent(self._ndarray, other._ndarray, dtype_equal=True))

    @classmethod
    def _from_factorized(cls, values, original):
        assert values.dtype == original._ndarray.dtype
        return original._from_backing_data(values)

    def _values_for_argsort(self) -> np.ndarray:
        return self._ndarray

    def _values_for_factorize(self):
        return self._ndarray, self._internal_fill_value

    def _hash_pandas_object(
        self, *, encoding: str, hash_key: str, categorize: bool
    ) -> npt.NDArray[np.uint64]:
        from pandas.core.util.hashing import hash_array

        values = self._ndarray
        return hash_array(
            values, encoding=encoding, hash_key=hash_key, categorize=categorize
        )

    # Signature of "argmin" incompatible with supertype "ExtensionArray"
    def argmin(self, axis: AxisInt = 0, skipna: bool = True):  # type: ignore[override]
        # override base class by adding axis keyword
        validate_bool_kwarg(skipna, "skipna")
        if not skipna and self._hasna:
            raise NotImplementedError
        return nargminmax(self, "argmin", axis=axis)

    # Signature of "argmax" incompatible with supertype "ExtensionArray"
    def argmax(self, axis: AxisInt = 0, skipna: bool = True):  # type: ignore[override]
        # override base class by adding axis keyword
        validate_bool_kwarg(skipna, "skipna")
        if not skipna and self._hasna:
            raise NotImplementedError
        return nargminmax(self, "argmax", axis=axis)

    def unique(self) -> Self:
        new_data = unique(self._ndarray)
        return self._from_backing_data(new_data)

    @classmethod
    @doc(ExtensionArray._concat_same_type)
    def _concat_same_type(
        cls,
        to_concat: Sequence[Self],
        axis: AxisInt = 0,
    ) -> Self:
        if not lib.dtypes_all_equal([x.dtype for x in to_concat]):
            dtypes = {str(x.dtype) for x in to_concat}
            raise ValueError("to_concat must have the same dtype", dtypes)

        return super()._concat_same_type(to_concat, axis=axis)

    @doc(ExtensionArray.searchsorted)
    def searchsorted(
        self,
        value: NumpyValueArrayLike | ExtensionArray,
        side: Literal["left", "right"] = "left",
        sorter: NumpySorter | None = None,
    ) -> npt.NDArray[np.intp] | np.intp:
        npvalue = self._validate_setitem_value(value)
        return self._ndarray.searchsorted(npvalue, side=side, sorter=sorter)

    @doc(ExtensionArray.shift)
    def shift(self, periods: int = 1, fill_value=None):
        # NB: shift is always along axis=0
        axis = 0
        fill_value = self._validate_scalar(fill_value)
        new_values = shift(self._ndarray, periods, axis, fill_value)

        return self._from_backing_data(new_values)

    def __setitem__(self, key, value) -> None:
        key = check_array_indexer(self, key)
        value = self._validate_setitem_value(value)
        self._ndarray[key] = value

    def _validate_setitem_value(self, value):
        return value

    @overload
    def __getitem__(self, key: ScalarIndexer) -> Any:
        ...

    @overload
    def __getitem__(
        self,
        key: SequenceIndexer | PositionalIndexerTuple,
    ) -> Self:
        ...

    def __getitem__(
        self,
        key: PositionalIndexer2D,
    ) -> Self | Any:
        if lib.is_integer(key):
            # fast-path
            result = self._ndarray[key]
            if self.ndim == 1:
                return self._box_func(result)
            return self._from_backing_data(result)

        # error: Incompatible types in assignment (expression has type "ExtensionArray",
        # variable has type "Union[int, slice, ndarray]")
        key = extract_array(key, extract_numpy=True)  # type: ignore[assignment]
        key = check_array_indexer(self, key)
        result = self._ndarray[key]
        if lib.is_scalar(result):
            return self._box_func(result)

        result = self._from_backing_data(result)
        return result

    def _fill_mask_inplace(
        self, method: str, limit: int | None, mask: npt.NDArray[np.bool_]
    ) -> None:
        # (for now) when self.ndim == 2, we assume axis=0
        func = missing.get_fill_func(method, ndim=self.ndim)
        func(self._ndarray.T, limit=limit, mask=mask.T)

    def _pad_or_backfill(
        self,
        *,
        method: FillnaOptions,
        limit: int | None = None,
        limit_area: Literal["inside", "outside"] | None = None,
        copy: bool = True,
    ) -> Self:
        mask = self.isna()
        if mask.any():
            # (for now) when self.ndim == 2, we assume axis=0
            func = missing.get_fill_func(method, ndim=self.ndim)

            npvalues = self._ndarray.T
            if copy:
                npvalues = npvalues.copy()
            func(npvalues, limit=limit, limit_area=limit_area, mask=mask.T)
            npvalues = npvalues.T

            if copy:
                new_values = self._from_backing_data(npvalues)
            else:
                new_values = self

        else:
            if copy:
                new_values = self.copy()
            else:
                new_values = self
        return new_values

    @doc(ExtensionArray.fillna)
    def fillna(
        self, value=None, method=None, limit: int | None = None, copy: bool = True
    ) -> Self:
        value, method = validate_fillna_kwargs(
            value, method, validate_scalar_dict_value=False
        )

        mask = self.isna()
        # error: Argument 2 to "check_value_size" has incompatible type
        # "ExtensionArray"; expected "ndarray"
        value = missing.check_value_size(
            value, mask, len(self)  # type: ignore[arg-type]
        )

        if mask.any():
            if method is not None:
                # (for now) when self.ndim == 2, we assume axis=0
                func = missing.get_fill_func(method, ndim=self.ndim)
                npvalues = self._ndarray.T
                if copy:
                    npvalues = npvalues.copy()
                func(npvalues, limit=limit, mask=mask.T)
                npvalues = npvalues.T

                # TODO: NumpyExtensionArray didn't used to copy, need tests
                #  for this
                new_values = self._from_backing_data(npvalues)
            else:
                # fill with value
                if copy:
                    new_values = self.copy()
                else:
                    new_values = self[:]
                new_values[mask] = value
        else:
            # We validate the fill_value even if there is nothing to fill
            if value is not None:
                self._validate_setitem_value(value)

            if not copy:
                new_values = self[:]
            else:
                new_values = self.copy()
        return new_values

    # ------------------------------------------------------------------------
    # Reductions

    def _wrap_reduction_result(self, axis: AxisInt | None, result):
        if axis is None or self.ndim == 1:
            return self._box_func(result)
        return self._from_backing_data(result)

    # ------------------------------------------------------------------------
    # __array_function__ methods

    def _putmask(self, mask: npt.NDArray[np.bool_], value) -> None:
        """
        Analogue to np.putmask(self, mask, value)

        Parameters
        ----------
        mask : np.ndarray[bool]
        value : scalar or listlike

        Raises
        ------
        TypeError
            If value cannot be cast to self.dtype.
        """
        value = self._validate_setitem_value(value)

        np.putmask(self._ndarray, mask, value)

    def _where(self: Self, mask: npt.NDArray[np.bool_], value) -> Self:
        """
        Analogue to np.where(mask, self, value)

        Parameters
        ----------
        mask : np.ndarray[bool]
        value : scalar or listlike

        Raises
        ------
        TypeError
            If value cannot be cast to self.dtype.
        """
        value = self._validate_setitem_value(value)

        res_values = np.where(mask, self._ndarray, value)
        if res_values.dtype != self._ndarray.dtype:
            raise AssertionError(
                # GH#56410
                "Something has gone wrong, please report a bug at "
                "github.com/pandas-dev/pandas/"
            )
        return self._from_backing_data(res_values)

    # ------------------------------------------------------------------------
    # Index compat methods

    def insert(self, loc: int, item) -> Self:
        """
        Make new ExtensionArray inserting new item at location. Follows
        Python list.append semantics for negative values.

        Parameters
        ----------
        loc : int
        item : object

        Returns
        -------
        type(self)
        """
        loc = validate_insert_loc(loc, len(self))

        code = self._validate_scalar(item)

        new_vals = np.concatenate(
            (
                self._ndarray[:loc],
                np.asarray([code], dtype=self._ndarray.dtype),
                self._ndarray[loc:],
            )
        )
        return self._from_backing_data(new_vals)

    # ------------------------------------------------------------------------
    # Additional array methods
    #  These are not part of the EA API, but we implement them because
    #  pandas assumes they're there.

    def value_counts(self, dropna: bool = True) -> Series:
        """
        Return a Series containing counts of unique values.

        Parameters
        ----------
        dropna : bool, default True
            Don't include counts of NA values.

        Returns
        -------
        Series
        """
        if self.ndim != 1:
            raise NotImplementedError

        from pandas import (
            Index,
            Series,
        )

        if dropna:
            # error: Unsupported operand type for ~ ("ExtensionArray")
            values = self[~self.isna()]._ndarray  # type: ignore[operator]
        else:
            values = self._ndarray

        result = value_counts(values, sort=False, dropna=dropna)

        index_arr = self._from_backing_data(np.asarray(result.index._data))
        index = Index(index_arr, name=result.index.name)
        return Series(result._values, index=index, name=result.name, copy=False)

    def _quantile(
        self,
        qs: npt.NDArray[np.float64],
        interpolation: str,
    ) -> Self:
        # TODO: disable for Categorical if not ordered?

        mask = np.asarray(self.isna())
        arr = self._ndarray
        fill_value = self._internal_fill_value

        res_values = quantile_with_mask(arr, mask, fill_value, qs, interpolation)
        if res_values.dtype == self._ndarray.dtype:
            return self._from_backing_data(res_values)
        else:
            # e.g. test_quantile_empty we are empty integer dtype and res_values
            #  has floating dtype
            # TODO: technically __init__ isn't defined here.
            #  Should we raise NotImplementedError and handle this on NumpyEA?
            return type(self)(res_values)  # type: ignore[call-arg]

    # ------------------------------------------------------------------------
    # numpy-like methods

    @classmethod
    def _empty(cls, shape: Shape, dtype: ExtensionDtype) -> Self:
        """
        Analogous to np.empty(shape, dtype=dtype)

        Parameters
        ----------
        shape : tuple[int]
        dtype : ExtensionDtype
        """
        # The base implementation uses a naive approach to find the dtype
        #  for the backing ndarray
        arr = cls._from_sequence([], dtype=dtype)
        backing = np.empty(shape, dtype=arr._ndarray.dtype)
        return arr._from_backing_data(backing)
```
