## Supplementary software v0.2.1 for "Virtual control arms for paediatric myopia trials: external validation of axial-elongation models": _ranges.py

```
"""
Helper functions to generate range-like data for DatetimeArray
(and possibly TimedeltaArray/PeriodArray)
"""
from __future__ import annotations

from typing import TYPE_CHECKING

import numpy as np

from pandas._libs.lib import i8max
from pandas._libs.tslibs import (
    BaseOffset,
    OutOfBoundsDatetime,
    Timedelta,
    Timestamp,
    iNaT,
)

if TYPE_CHECKING:
    from pandas._typing import npt


def generate_regular_range(
    start: Timestamp | Timedelta | None,
    end: Timestamp | Timedelta | None,
    periods: int | None,
    freq: BaseOffset,
    unit: str = "ns",
) -> npt.NDArray[np.intp]:
    """
    Generate a range of dates or timestamps with the spans between dates
    described by the given `freq` DateOffset.

    Parameters
    ----------
    start : Timedelta, Timestamp or None
        First point of produced date range.
    end : Timedelta, Timestamp or None
        Last point of produced date range.
    periods : int or None
        Number of periods in produced date range.
    freq : Tick
        Describes space between dates in produced date range.
    unit : str, default "ns"
        The resolution the output is meant to represent.

    Returns
    -------
    ndarray[np.int64]
        Representing the given resolution.
    """
    istart = start._value if start is not None else None
    iend = end._value if end is not None else None
    freq.nanos  # raises if non-fixed frequency
    td = Timedelta(freq)
    b: int
    e: int
    try:
        td = td.as_unit(unit, round_ok=False)
    except ValueError as err:
        raise ValueError(
            f"freq={freq} is incompatible with unit={unit}. "
            "Use a lower freq or a higher unit instead."
        ) from err
    stride = int(td._value)

    if periods is None and istart is not None and iend is not None:
        b = istart
        # cannot just use e = Timestamp(end) + 1 because arange breaks when
        # stride is too large, see GH10887
        e = b + (iend - b) // stride * stride + stride // 2 + 1
    elif istart is not None and periods is not None:
        b = istart
        e = _generate_range_overflow_safe(b, periods, stride, side="start")
    elif iend is not None and periods is not None:
        e = iend + stride
        b = _generate_range_overflow_safe(e, periods, stride, side="end")
    else:
        raise ValueError(
            "at least 'start' or 'end' should be specified if a 'period' is given."
        )

    with np.errstate(over="raise"):
        # If the range is sufficiently large, np.arange may overflow
        #  and incorrectly return an empty array if not caught.
        try:
            values = np.arange(b, e, stride, dtype=np.int64)
        except FloatingPointError:
            xdr = [b]
            while xdr[-1] != e:
                xdr.append(xdr[-1] + stride)
            values = np.array(xdr[:-1], dtype=np.int64)
    return values


def _generate_range_overflow_safe(
    endpoint: int, periods: int, stride: int, side: str = "start"
) -> int:
    """
    Calculate the second endpoint for passing to np.arange, checking
    to avoid an integer overflow.  Catch OverflowError and re-raise
    as OutOfBoundsDatetime.

    Parameters
    ----------
    endpoint : int
        nanosecond timestamp of the known endpoint of the desired range
    periods : int
        number of periods in the desired range
    stride : int
        nanoseconds between periods in the desired range
    side : {'start', 'end'}
        which end of the range `endpoint` refers to

    Returns
    -------
    other_end : int

    Raises
    ------
    OutOfBoundsDatetime
    """
    # GH#14187 raise instead of incorrectly wrapping around
    assert side in ["start", "end"]

    i64max = np.uint64(i8max)
    msg = f"Cannot generate range with {side}={endpoint} and periods={periods}"

    with np.errstate(over="raise"):
        # if periods * strides cannot be multiplied within the *uint64* bounds,
        #  we cannot salvage the operation by recursing, so raise
        try:
            addend = np.uint64(periods) * np.uint64(np.abs(stride))
        except FloatingPointError as err:
            raise OutOfBoundsDatetime(msg) from err

    if np.abs(addend) <= i64max:
        # relatively easy case without casting concerns
        return _generate_range_overflow_safe_signed(endpoint, periods, stride, side)

    elif (endpoint > 0 and side == "start" and stride > 0) or (
        endpoint < 0 < stride and side == "end"
    ):
        # no chance of not-overflowing
        raise OutOfBoundsDatetime(msg)

    elif side == "end" and endpoint - stride <= i64max < endpoint:
        # in _generate_regular_range we added `stride` thereby overflowing
        #  the bounds.  Adjust to fix this.
        return _generate_range_overflow_safe(
            endpoint - stride, periods - 1, stride, side
        )

    # split into smaller pieces
    mid_periods = periods // 2
    remaining = periods - mid_periods
    assert 0 < remaining < periods, (remaining, periods, endpoint, stride)

    midpoint = int(_generate_range_overflow_safe(endpoint, mid_periods, stride, side))
    return _generate_range_overflow_safe(midpoint, remaining, stride, side)


def _generate_range_overflow_safe_signed(
    endpoint: int, periods: int, stride: int, side: str
) -> int:
    """
    A special case for _generate_range_overflow_safe where `periods * stride`
    can be calculated without overflowing int64 bounds.
    """
    assert side in ["start", "end"]
    if side == "end":
        stride *= -1

    with np.errstate(over="raise"):
        addend = np.int64(periods) * np.int64(stride)
        try:
            # easy case with no overflows
            result = np.int64(endpoint) + addend
            if result == iNaT:
                # Putting this into a DatetimeArray/TimedeltaArray
                #  would incorrectly be interpreted as NaT
                raise OverflowError
            return int(result)
        except (FloatingPointError, OverflowError):
            # with endpoint negative and addend positive we risk
            #  FloatingPointError; with reversed signed we risk OverflowError
            pass

        # if stride and endpoint had opposite signs, then endpoint + addend
        #  should never overflow.  so they must have the same signs
        assert (stride > 0 and endpoint >= 0) or (stride < 0 and endpoint <= 0)

        if stride > 0:
            # watch out for very special case in which we just slightly
            #  exceed implementation bounds, but when passing the result to
            #  np.arange will get a result slightly within the bounds

            uresult = np.uint64(endpoint) + np.uint64(addend)
            i64max = np.uint64(i8max)
            assert uresult > i64max
            if uresult <= i64max + np.uint64(stride):
                return int(uresult)

    raise OutOfBoundsDatetime(
        f"Cannot generate range with {side}={endpoint} and periods={periods}"
    )
```
