## Supplementary software v0.2.1 for "Virtual control arms for paediatric myopia trials: external validation of axial-elongation models": _utils.py

```
from __future__ import annotations

from typing import (
    TYPE_CHECKING,
    Any,
)

import numpy as np

from pandas._libs import lib
from pandas.errors import LossySetitemError

from pandas.core.dtypes.cast import np_can_hold_element
from pandas.core.dtypes.common import is_numeric_dtype

if TYPE_CHECKING:
    from pandas._typing import (
        ArrayLike,
        npt,
    )


def to_numpy_dtype_inference(
    arr: ArrayLike, dtype: npt.DTypeLike | None, na_value, hasna: bool
) -> tuple[npt.DTypeLike, Any]:
    if dtype is None and is_numeric_dtype(arr.dtype):
        dtype_given = False
        if hasna:
            if arr.dtype.kind == "b":
                dtype = np.dtype(np.object_)
            else:
                if arr.dtype.kind in "iu":
                    dtype = np.dtype(np.float64)
                else:
                    dtype = arr.dtype.numpy_dtype  # type: ignore[union-attr]
                if na_value is lib.no_default:
                    na_value = np.nan
        else:
            dtype = arr.dtype.numpy_dtype  # type: ignore[union-attr]
    elif dtype is not None:
        dtype = np.dtype(dtype)
        dtype_given = True
    else:
        dtype_given = True

    if na_value is lib.no_default:
        if dtype is None or not hasna:
            na_value = arr.dtype.na_value
        elif dtype.kind == "f":  # type: ignore[union-attr]
            na_value = np.nan
        elif dtype.kind == "M":  # type: ignore[union-attr]
            na_value = np.datetime64("nat")
        elif dtype.kind == "m":  # type: ignore[union-attr]
            na_value = np.timedelta64("nat")
        else:
            na_value = arr.dtype.na_value

    if not dtype_given and hasna:
        try:
            np_can_hold_element(dtype, na_value)  # type: ignore[arg-type]
        except LossySetitemError:
            dtype = np.dtype(np.object_)
    return dtype, na_value
```
