## Supplementary software v0.2.1 for "Virtual control arms for paediatric myopia trials: external validation of axial-elongation models": __init__.py

```
from pandas.core.arrays.arrow.accessors import (
    ListAccessor,
    StructAccessor,
)
from pandas.core.arrays.arrow.array import ArrowExtensionArray

__all__ = ["ArrowExtensionArray", "StructAccessor", "ListAccessor"]
```
