## Supplementary software v0.2.1 for "Virtual control arms for paediatric myopia trials: external validation of axial-elongation models": _arrow_utils.py

```
from __future__ import annotations

import numpy as np
import pyarrow


def pyarrow_array_to_numpy_and_mask(
    arr, dtype: np.dtype
) -> tuple[np.ndarray, np.ndarray]:
    """
    Convert a primitive pyarrow.Array to a numpy array and boolean mask based
    on the buffers of the Array.

    At the moment pyarrow.BooleanArray is not supported.

    Parameters
    ----------
    arr : pyarrow.Array
    dtype : numpy.dtype

    Returns
    -------
    (data, mask)
        Tuple of two numpy arrays with the raw data (with specified dtype) and
        a boolean mask (validity mask, so False means missing)
    """
    dtype = np.dtype(dtype)

    if pyarrow.types.is_null(arr.type):
        # No initialization of data is needed since everything is null
        data = np.empty(len(arr), dtype=dtype)
        mask = np.zeros(len(arr), dtype=bool)
        return data, mask
    buflist = arr.buffers()
    # Since Arrow buffers might contain padding and the data might be offset,
    # the buffer gets sliced here before handing it to numpy.
    # See also https://github.com/pandas-dev/pandas/issues/40896
    offset = arr.offset * dtype.itemsize
    length = len(arr) * dtype.itemsize
    data_buf = buflist[1][offset : offset + length]
    data = np.frombuffer(data_buf, dtype=dtype)
    bitmask = buflist[0]
    if bitmask is not None:
        mask = pyarrow.BooleanArray.from_buffers(
            pyarrow.bool_(), len(arr), [None, bitmask], offset=arr.offset
        )
        mask = np.asarray(mask)
    else:
        mask = np.ones(len(arr), dtype=bool)
    return data, mask
```
