## Supplementary software v0.2.1 for "Virtual control arms for paediatric myopia trials: external validation of axial-elongation models": accessors.py

```
"""Accessors for arrow-backed data."""

from __future__ import annotations

from abc import (
    ABCMeta,
    abstractmethod,
)
from typing import (
    TYPE_CHECKING,
    cast,
)

from pandas.compat import (
    pa_version_under10p1,
    pa_version_under11p0,
)

from pandas.core.dtypes.common import is_list_like

if not pa_version_under10p1:
    import pyarrow as pa
    import pyarrow.compute as pc

    from pandas.core.dtypes.dtypes import ArrowDtype

if TYPE_CHECKING:
    from collections.abc import Iterator

    from pandas import (
        DataFrame,
        Series,
    )


class ArrowAccessor(metaclass=ABCMeta):
    @abstractmethod
    def __init__(self, data, validation_msg: str) -> None:
        self._data = data
        self._validation_msg = validation_msg
        self._validate(data)

    @abstractmethod
    def _is_valid_pyarrow_dtype(self, pyarrow_dtype) -> bool:
        pass

    def _validate(self, data):
        dtype = data.dtype
        if pa_version_under10p1 or not isinstance(dtype, ArrowDtype):
            # Raise AttributeError so that inspect can handle non-struct Series.
            raise AttributeError(self._validation_msg.format(dtype=dtype))

        if not self._is_valid_pyarrow_dtype(dtype.pyarrow_dtype):
            # Raise AttributeError so that inspect can handle invalid Series.
            raise AttributeError(self._validation_msg.format(dtype=dtype))

    @property
    def _pa_array(self):
        return self._data.array._pa_array


class ListAccessor(ArrowAccessor):
    """
    Accessor object for list data properties of the Series values.

    Parameters
    ----------
    data : Series
        Series containing Arrow list data.
    """

    def __init__(self, data=None) -> None:
        super().__init__(
            data,
            validation_msg="Can only use the '.list' accessor with "
            "'list[pyarrow]' dtype, not {dtype}.",
        )

    def _is_valid_pyarrow_dtype(self, pyarrow_dtype) -> bool:
        return (
            pa.types.is_list(pyarrow_dtype)
            or pa.types.is_fixed_size_list(pyarrow_dtype)
            or pa.types.is_large_list(pyarrow_dtype)
        )

    def len(self) -> Series:
        """
        Return the length of each list in the Series.

        Returns
        -------
        pandas.Series
            The length of each list.

        Examples
        --------
        >>> import pyarrow as pa
        >>> s = pd.Series(
        ...     [
        ...         [1, 2, 3],
        ...         [3],
        ...     ],
        ...     dtype=pd.ArrowDtype(pa.list_(
        ...         pa.int64()
        ...     ))
        ... )
        >>> s.list.len()
        0    3
        1    1
        dtype: int32[pyarrow]
        """
        from pandas import Series

        value_lengths = pc.list_value_length(self._pa_array)
        return Series(value_lengths, dtype=ArrowDtype(value_lengths.type))

    def __getitem__(self, key: int | slice) -> Series:
        """
        Index or slice lists in the Series.

        Parameters
        ----------
        key : int | slice
            Index or slice of indices to access from each list.

        Returns
        -------
        pandas.Series
            The list at requested index.

        Examples
        --------
        >>> import pyarrow as pa
        >>> s = pd.Series(
        ...     [
        ...         [1, 2, 3],
        ...         [3],
        ...     ],
        ...     dtype=pd.ArrowDtype(pa.list_(
        ...         pa.int64()
        ...     ))
        ... )
        >>> s.list[0]
        0    1
        1    3
        dtype: int64[pyarrow]
        """
        from pandas import Series

        if isinstance(key, int):
            # TODO: Support negative key but pyarrow does not allow
            # element index to be an array.
            # if key < 0:
            #     key = pc.add(key, pc.list_value_length(self._pa_array))
            element = pc.list_element(self._pa_array, key)
            return Series(element, dtype=ArrowDtype(element.type))
        elif isinstance(key, slice):
            if pa_version_under11p0:
                raise NotImplementedError(
                    f"List slice not supported by pyarrow {pa.__version__}."
                )

            # TODO: Support negative start/stop/step, ideally this would be added
            # upstream in pyarrow.
            start, stop, step = key.start, key.stop, key.step
            if start is None:
                # TODO: When adding negative step support
                #  this should be setto last element of array
                # when step is negative.
                start = 0
            if step is None:
                step = 1
            sliced = pc.list_slice(self._pa_array, start, stop, step)
            return Series(sliced, dtype=ArrowDtype(sliced.type))
        else:
            raise ValueError(f"key must be an int or slice, got {type(key).__name__}")

    def __iter__(self) -> Iterator:
        raise TypeError(f"'{type(self).__name__}' object is not iterable")

    def flatten(self) -> Series:
        """
        Flatten list values.

        Returns
        -------
        pandas.Series
            The data from all lists in the series flattened.

        Examples
        --------
        >>> import pyarrow as pa
        >>> s = pd.Series(
        ...     [
        ...         [1, 2, 3],
        ...         [3],
        ...     ],
        ...     dtype=pd.ArrowDtype(pa.list_(
        ...         pa.int64()
        ...     ))
        ... )
        >>> s.list.flatten()
        0    1
        1    2
        2    3
        3    3
        dtype: int64[pyarrow]
        """
        from pandas import Series

        flattened = pc.list_flatten(self._pa_array)
        return Series(flattened, dtype=ArrowDtype(flattened.type))


class StructAccessor(ArrowAccessor):
    """
    Accessor object for structured data properties of the Series values.

    Parameters
    ----------
    data : Series
        Series containing Arrow struct data.
    """

    def __init__(self, data=None) -> None:
        super().__init__(
            data,
            validation_msg=(
                "Can only use the '.struct' accessor with 'struct[pyarrow]' "
                "dtype, not {dtype}."
            ),
        )

    def _is_valid_pyarrow_dtype(self, pyarrow_dtype) -> bool:
        return pa.types.is_struct(pyarrow_dtype)

    @property
    def dtypes(self) -> Series:
        """
        Return the dtype object of each child field of the struct.

        Returns
        -------
        pandas.Series
            The data type of each child field.

        Examples
        --------
        >>> import pyarrow as pa
        >>> s = pd.Series(
        ...     [
        ...         {"version": 1, "project": "pandas"},
        ...         {"version": 2, "project": "pandas"},
        ...         {"version": 1, "project": "numpy"},
        ...     ],
        ...     dtype=pd.ArrowDtype(pa.struct(
        ...         [("version", pa.int64()), ("project", pa.string())]
        ...     ))
        ... )
        >>> s.struct.dtypes
        version     int64[pyarrow]
        project    string[pyarrow]
        dtype: object
        """
        from pandas import (
            Index,
            Series,
        )

        pa_type = self._data.dtype.pyarrow_dtype
        types = [ArrowDtype(struct.type) for struct in pa_type]
        names = [struct.name for struct in pa_type]
        return Series(types, index=Index(names))

    def field(
        self,
        name_or_index: list[str]
        | list[bytes]
        | list[int]
        | pc.Expression
        | bytes
        | str
        | int,
    ) -> Series:
        """
        Extract a child field of a struct as a Series.

        Parameters
        ----------
        name_or_index : str | bytes | int | expression | list
            Name or index of the child field to extract.

            For list-like inputs, this will index into a nested
            struct.

        Returns
        -------
        pandas.Series
            The data corresponding to the selected child field.

        See Also
        --------
        Series.struct.explode : Return all child fields as a DataFrame.

        Notes
        -----
        The name of the resulting Series will be set using the following
        rules:

        - For string, bytes, or integer `name_or_index` (or a list of these, for
          a nested selection), the Series name is set to the selected
          field's name.
        - For a :class:`pyarrow.compute.Expression`, this is set to
          the string form of the expression.
        - For list-like `name_or_index`, the name will be set to the
          name of the final field selected.

        Examples
        --------
        >>> import pyarrow as pa
        >>> s = pd.Series(
        ...     [
        ...         {"version": 1, "project": "pandas"},
        ...         {"version": 2, "project": "pandas"},
        ...         {"version": 1, "project": "numpy"},
        ...     ],
        ...     dtype=pd.ArrowDtype(pa.struct(
        ...         [("version", pa.int64()), ("project", pa.string())]
        ...     ))
        ... )

        Extract by field name.

        >>> s.struct.field("project")
        0    pandas
        1    pandas
        2     numpy
        Name: project, dtype: string[pyarrow]

        Extract by field index.

        >>> s.struct.field(0)
        0    1
        1    2
        2    1
        Name: version, dtype: int64[pyarrow]

        Or an expression

        >>> import pyarrow.compute as pc
        >>> s.struct.field(pc.field("project"))
        0    pandas
        1    pandas
        2     numpy
        Name: project, dtype: string[pyarrow]

        For nested struct types, you can pass a list of values to index
        multiple levels:

        >>> version_type = pa.struct([
        ...     ("major", pa.int64()),
        ...     ("minor", pa.int64()),
        ... ])
        >>> s = pd.Series(
        ...     [
        ...         {"version": {"major": 1, "minor": 5}, "project": "pandas"},
        ...         {"version": {"major": 2, "minor": 1}, "project": "pandas"},
        ...         {"version": {"major": 1, "minor": 26}, "project": "numpy"},
        ...     ],
        ...     dtype=pd.ArrowDtype(pa.struct(
        ...         [("version", version_type), ("project", pa.string())]
        ...     ))
        ... )
        >>> s.struct.field(["version", "minor"])
        0     5
        1     1
        2    26
        Name: minor, dtype: int64[pyarrow]
        >>> s.struct.field([0, 0])
        0    1
        1    2
        2    1
        Name: major, dtype: int64[pyarrow]
        """
        from pandas import Series

        def get_name(
            level_name_or_index: list[str]
            | list[bytes]
            | list[int]
            | pc.Expression
            | bytes
            | str
            | int,
            data: pa.ChunkedArray,
        ):
            if isinstance(level_name_or_index, int):
                name = data.type.field(level_name_or_index).name
            elif isinstance(level_name_or_index, (str, bytes)):
                name = level_name_or_index
            elif isinstance(level_name_or_index, pc.Expression):
                name = str(level_name_or_index)
            elif is_list_like(level_name_or_index):
                # For nested input like [2, 1, 2]
                # iteratively get the struct and field name. The last
                # one is used for the name of the index.
                level_name_or_index = list(reversed(level_name_or_index))
                selected = data
                while level_name_or_index:
                    # we need the cast, otherwise mypy complains about
                    # getting ints, bytes, or str here, which isn't possible.
                    level_name_or_index = cast(list, level_name_or_index)
                    name_or_index = level_name_or_index.pop()
                    name = get_name(name_or_index, selected)
                    selected = selected.type.field(selected.type.get_field_index(name))
                    name = selected.name
            else:
                raise ValueError(
                    "name_or_index must be an int, str, bytes, "
                    "pyarrow.compute.Expression, or list of those"
                )
            return name

        pa_arr = self._data.array._pa_array
        name = get_name(name_or_index, pa_arr)
        field_arr = pc.struct_field(pa_arr, name_or_index)

        return Series(
            field_arr,
            dtype=ArrowDtype(field_arr.type),
            index=self._data.index,
            name=name,
        )

    def explode(self) -> DataFrame:
        """
        Extract all child fields of a struct as a DataFrame.

        Returns
        -------
        pandas.DataFrame
            The data corresponding to all child fields.

        See Also
        --------
        Series.struct.field : Return a single child field as a Series.

        Examples
        --------
        >>> import pyarrow as pa
        >>> s = pd.Series(
        ...     [
        ...         {"version": 1, "project": "pandas"},
        ...         {"version": 2, "project": "pandas"},
        ...         {"version": 1, "project": "numpy"},
        ...     ],
        ...     dtype=pd.ArrowDtype(pa.struct(
        ...         [("version", pa.int64()), ("project", pa.string())]
        ...     ))
        ... )

        >>> s.struct.explode()
           version project
        0        1  pandas
        1        2  pandas
        2        1   numpy
        """
        from pandas import concat

        pa_type = self._pa_array.type
        return concat(
            [self.field(i) for i in range(pa_type.num_fields)], axis="columns"
        )
```
