## Supplementary software v0.2.1 for "Virtual control arms for paediatric myopia trials: external validation of axial-elongation models": array.py

```
from __future__ import annotations

import functools
import operator
import re
import textwrap
from typing import (
    TYPE_CHECKING,
    Any,
    Callable,
    Literal,
    cast,
)
import unicodedata
import warnings

import numpy as np

from pandas._libs import lib
from pandas._libs.tslibs import (
    NaT,
    Timedelta,
    Timestamp,
    timezones,
)
from pandas.compat import (
    pa_version_under10p1,
    pa_version_under11p0,
    pa_version_under13p0,
)
from pandas.util._decorators import doc
from pandas.util._exceptions import find_stack_level
from pandas.util._validators import validate_fillna_kwargs

from pandas.core.dtypes.cast import (
    can_hold_element,
    infer_dtype_from_scalar,
)
from pandas.core.dtypes.common import (
    is_array_like,
    is_bool_dtype,
    is_float_dtype,
    is_integer,
    is_list_like,
    is_numeric_dtype,
    is_scalar,
    is_string_dtype,
)
from pandas.core.dtypes.dtypes import DatetimeTZDtype
from pandas.core.dtypes.missing import isna

from pandas.core import (
    algorithms as algos,
    missing,
    ops,
    roperator,
)
from pandas.core.algorithms import map_array
from pandas.core.arraylike import OpsMixin
from pandas.core.arrays._arrow_string_mixins import ArrowStringArrayMixin
from pandas.core.arrays._utils import to_numpy_dtype_inference
from pandas.core.arrays.base import (
    ExtensionArray,
    ExtensionArraySupportsAnyAll,
)
from pandas.core.arrays.masked import BaseMaskedArray
from pandas.core.arrays.string_ import StringDtype
import pandas.core.common as com
from pandas.core.indexers import (
    check_array_indexer,
    unpack_tuple_and_ellipses,
    validate_indices,
)
from pandas.core.nanops import check_below_min_count
from pandas.core.strings.base import BaseStringArrayMethods

from pandas.io._util import _arrow_dtype_mapping
from pandas.tseries.frequencies import to_offset

if not pa_version_under10p1:
    import pyarrow as pa
    import pyarrow.compute as pc

    from pandas.core.dtypes.dtypes import ArrowDtype

    ARROW_CMP_FUNCS = {
        "eq": pc.equal,
        "ne": pc.not_equal,
        "lt": pc.less,
        "gt": pc.greater,
        "le": pc.less_equal,
        "ge": pc.greater_equal,
    }

    ARROW_LOGICAL_FUNCS = {
        "and_": pc.and_kleene,
        "rand_": lambda x, y: pc.and_kleene(y, x),
        "or_": pc.or_kleene,
        "ror_": lambda x, y: pc.or_kleene(y, x),
        "xor": pc.xor,
        "rxor": lambda x, y: pc.xor(y, x),
    }

    ARROW_BIT_WISE_FUNCS = {
        "and_": pc.bit_wise_and,
        "rand_": lambda x, y: pc.bit_wise_and(y, x),
        "or_": pc.bit_wise_or,
        "ror_": lambda x, y: pc.bit_wise_or(y, x),
        "xor": pc.bit_wise_xor,
        "rxor": lambda x, y: pc.bit_wise_xor(y, x),
    }

    def cast_for_truediv(
        arrow_array: pa.ChunkedArray, pa_object: pa.Array | pa.Scalar
    ) -> tuple[pa.ChunkedArray, pa.Array | pa.Scalar]:
        # Ensure int / int -> float mirroring Python/Numpy behavior
        # as pc.divide_checked(int, int) -> int
        if pa.types.is_integer(arrow_array.type) and pa.types.is_integer(
            pa_object.type
        ):
            # GH: 56645.
            # https://github.com/apache/arrow/issues/35563
            return pc.cast(arrow_array, pa.float64(), safe=False), pc.cast(
                pa_object, pa.float64(), safe=False
            )

        return arrow_array, pa_object

    def floordiv_compat(
        left: pa.ChunkedArray | pa.Array | pa.Scalar,
        right: pa.ChunkedArray | pa.Array | pa.Scalar,
    ) -> pa.ChunkedArray:
        # TODO: Replace with pyarrow floordiv kernel.
        # https://github.com/apache/arrow/issues/39386
        if pa.types.is_integer(left.type) and pa.types.is_integer(right.type):
            divided = pc.divide_checked(left, right)
            if pa.types.is_signed_integer(divided.type):
                # GH 56676
                has_remainder = pc.not_equal(pc.multiply(divided, right), left)
                has_one_negative_operand = pc.less(
                    pc.bit_wise_xor(left, right),
                    pa.scalar(0, type=divided.type),
                )
                result = pc.if_else(
                    pc.and_(
                        has_remainder,
                        has_one_negative_operand,
                    ),
                    # GH: 55561
                    pc.subtract(divided, pa.scalar(1, type=divided.type)),
                    divided,
                )
            else:
                result = divided
            result = result.cast(left.type)
        else:
            divided = pc.divide(left, right)
            result = pc.floor(divided)
        return result

    ARROW_ARITHMETIC_FUNCS = {
        "add": pc.add_checked,
        "radd": lambda x, y: pc.add_checked(y, x),
        "sub": pc.subtract_checked,
        "rsub": lambda x, y: pc.subtract_checked(y, x),
        "mul": pc.multiply_checked,
        "rmul": lambda x, y: pc.multiply_checked(y, x),
        "truediv": lambda x, y: pc.divide(*cast_for_truediv(x, y)),
        "rtruediv": lambda x, y: pc.divide(*cast_for_truediv(y, x)),
        "floordiv": lambda x, y: floordiv_compat(x, y),
        "rfloordiv": lambda x, y: floordiv_compat(y, x),
        "mod": NotImplemented,
        "rmod": NotImplemented,
        "divmod": NotImplemented,
        "rdivmod": NotImplemented,
        "pow": pc.power_checked,
        "rpow": lambda x, y: pc.power_checked(y, x),
    }

if TYPE_CHECKING:
    from collections.abc import Sequence

    from pandas._typing import (
        ArrayLike,
        AxisInt,
        Dtype,
        FillnaOptions,
        InterpolateOptions,
        Iterator,
        NpDtype,
        NumpySorter,
        NumpyValueArrayLike,
        PositionalIndexer,
        Scalar,
        Self,
        SortKind,
        TakeIndexer,
        TimeAmbiguous,
        TimeNonexistent,
        npt,
    )

    from pandas import Series
    from pandas.core.arrays.datetimes import DatetimeArray
    from pandas.core.arrays.timedeltas import TimedeltaArray


def get_unit_from_pa_dtype(pa_dtype):
    # https://github.com/pandas-dev/pandas/pull/50998#discussion_r1100344804
    if pa_version_under11p0:
        unit = str(pa_dtype).split("[", 1)[-1][:-1]
        if unit not in ["s", "ms", "us", "ns"]:
            raise ValueError(pa_dtype)
        return unit
    return pa_dtype.unit


def to_pyarrow_type(
    dtype: ArrowDtype | pa.DataType | Dtype | None,
) -> pa.DataType | None:
    """
    Convert dtype to a pyarrow type instance.
    """
    if isinstance(dtype, ArrowDtype):
        return dtype.pyarrow_dtype
    elif isinstance(dtype, pa.DataType):
        return dtype
    elif isinstance(dtype, DatetimeTZDtype):
        return pa.timestamp(dtype.unit, dtype.tz)
    elif dtype:
        try:
            # Accepts python types too
            # Doesn't handle all numpy types
            return pa.from_numpy_dtype(dtype)
        except pa.ArrowNotImplementedError:
            pass
    return None


class ArrowExtensionArray(
    OpsMixin,
    ExtensionArraySupportsAnyAll,
    ArrowStringArrayMixin,
    BaseStringArrayMethods,
):
    """
    Pandas ExtensionArray backed by a PyArrow ChunkedArray.

    .. warning::

       ArrowExtensionArray is considered experimental. The implementation and
       parts of the API may change without warning.

    Parameters
    ----------
    values : pyarrow.Array or pyarrow.ChunkedArray

    Attributes
    ----------
    None

    Methods
    -------
    None

    Returns
    -------
    ArrowExtensionArray

    Notes
    -----
    Most methods are implemented using `pyarrow compute functions. <https://arrow.apache.org/docs/python/api/compute.html>`__
    Some methods may either raise an exception or raise a ``PerformanceWarning`` if an
    associated compute function is not available based on the installed version of PyArrow.

    Please install the latest version of PyArrow to enable the best functionality and avoid
    potential bugs in prior versions of PyArrow.

    Examples
    --------
    Create an ArrowExtensionArray with :func:`pandas.array`:

    >>> pd.array([1, 1, None], dtype="int64[pyarrow]")
    <ArrowExtensionArray>
    [1, 1, <NA>]
    Length: 3, dtype: int64[pyarrow]
    """  # noqa: E501 (http link too long)

    _pa_array: pa.ChunkedArray
    _dtype: ArrowDtype

    def __init__(self, values: pa.Array | pa.ChunkedArray) -> None:
        if pa_version_under10p1:
            msg = "pyarrow>=10.0.1 is required for PyArrow backed ArrowExtensionArray."
            raise ImportError(msg)
        if isinstance(values, pa.Array):
            self._pa_array = pa.chunked_array([values])
        elif isinstance(values, pa.ChunkedArray):
            self._pa_array = values
        else:
            raise ValueError(
                f"Unsupported type '{type(values)}' for ArrowExtensionArray"
            )
        self._dtype = ArrowDtype(self._pa_array.type)

    @classmethod
    def _from_sequence(cls, scalars, *, dtype: Dtype | None = None, copy: bool = False):
        """
        Construct a new ExtensionArray from a sequence of scalars.
        """
        pa_type = to_pyarrow_type(dtype)
        pa_array = cls._box_pa_array(scalars, pa_type=pa_type, copy=copy)
        arr = cls(pa_array)
        return arr

    @classmethod
    def _from_sequence_of_strings(
        cls, strings, *, dtype: Dtype | None = None, copy: bool = False
    ):
        """
        Construct a new ExtensionArray from a sequence of strings.
        """
        pa_type = to_pyarrow_type(dtype)
        if (
            pa_type is None
            or pa.types.is_binary(pa_type)
            or pa.types.is_string(pa_type)
            or pa.types.is_large_string(pa_type)
        ):
            # pa_type is None: Let pa.array infer
            # pa_type is string/binary: scalars already correct type
            scalars = strings
        elif pa.types.is_timestamp(pa_type):
            from pandas.core.tools.datetimes import to_datetime

            scalars = to_datetime(strings, errors="raise")
        elif pa.types.is_date(pa_type):
            from pandas.core.tools.datetimes import to_datetime

            scalars = to_datetime(strings, errors="raise").date
        elif pa.types.is_duration(pa_type):
            from pandas.core.tools.timedeltas import to_timedelta

            scalars = to_timedelta(strings, errors="raise")
            if pa_type.unit != "ns":
                # GH51175: test_from_sequence_of_strings_pa_array
                # attempt to parse as int64 reflecting pyarrow's
                # duration to string casting behavior
                mask = isna(scalars)
                if not isinstance(strings, (pa.Array, pa.ChunkedArray)):
                    strings = pa.array(strings, type=pa.string(), from_pandas=True)
                strings = pc.if_else(mask, None, strings)
                try:
                    scalars = strings.cast(pa.int64())
                except pa.ArrowInvalid:
                    pass
        elif pa.types.is_time(pa_type):
            from pandas.core.tools.times import to_time

            # "coerce" to allow "null times" (None) to not raise
            scalars = to_time(strings, errors="coerce")
        elif pa.types.is_boolean(pa_type):
            # pyarrow string->bool casting is case-insensitive:
            #   "true" or "1" -> True
            #   "false" or "0" -> False
            # Note: BooleanArray was previously used to parse these strings
            #   and allows "1.0" and "0.0". Pyarrow casting does not support
            #   this, but we allow it here.
            if isinstance(strings, (pa.Array, pa.ChunkedArray)):
                scalars = strings
            else:
                scalars = pa.array(strings, type=pa.string(), from_pandas=True)
            scalars = pc.if_else(pc.equal(scalars, "1.0"), "1", scalars)
            scalars = pc.if_else(pc.equal(scalars, "0.0"), "0", scalars)
            scalars = scalars.cast(pa.bool_())
        elif (
            pa.types.is_integer(pa_type)
            or pa.types.is_floating(pa_type)
            or pa.types.is_decimal(pa_type)
        ):
            from pandas.core.tools.numeric import to_numeric

            scalars = to_numeric(strings, errors="raise")
        else:
            raise NotImplementedError(
                f"Converting strings to {pa_type} is not implemented."
            )
        return cls._from_sequence(scalars, dtype=pa_type, copy=copy)

    @classmethod
    def _box_pa(
        cls, value, pa_type: pa.DataType | None = None
    ) -> pa.Array | pa.ChunkedArray | pa.Scalar:
        """
        Box value into a pyarrow Array, ChunkedArray or Scalar.

        Parameters
        ----------
        value : any
        pa_type : pa.DataType | None

        Returns
        -------
        pa.Array or pa.ChunkedArray or pa.Scalar
        """
        if isinstance(value, pa.Scalar) or not is_list_like(value):
            return cls._box_pa_scalar(value, pa_type)
        return cls._box_pa_array(value, pa_type)

    @classmethod
    def _box_pa_scalar(cls, value, pa_type: pa.DataType | None = None) -> pa.Scalar:
        """
        Box value into a pyarrow Scalar.

        Parameters
        ----------
        value : any
        pa_type : pa.DataType | None

        Returns
        -------
        pa.Scalar
        """
        if isinstance(value, pa.Scalar):
            pa_scalar = value
        elif isna(value):
            pa_scalar = pa.scalar(None, type=pa_type)
        else:
            # Workaround https://github.com/apache/arrow/issues/37291
            if isinstance(value, Timedelta):
                if pa_type is None:
                    pa_type = pa.duration(value.unit)
                elif value.unit != pa_type.unit:
                    value = value.as_unit(pa_type.unit)
                value = value._value
            elif isinstance(value, Timestamp):
                if pa_type is None:
                    pa_type = pa.timestamp(value.unit, tz=value.tz)
                elif value.unit != pa_type.unit:
                    value = value.as_unit(pa_type.unit)
                value = value._value

            pa_scalar = pa.scalar(value, type=pa_type, from_pandas=True)

        if pa_type is not None and pa_scalar.type != pa_type:
            pa_scalar = pa_scalar.cast(pa_type)

        return pa_scalar

    @classmethod
    def _box_pa_array(
        cls, value, pa_type: pa.DataType | None = None, copy: bool = False
    ) -> pa.Array | pa.ChunkedArray:
        """
        Box value into a pyarrow Array or ChunkedArray.

        Parameters
        ----------
        value : Sequence
        pa_type : pa.DataType | None

        Returns
        -------
        pa.Array or pa.ChunkedArray
        """
        if isinstance(value, cls):
            pa_array = value._pa_array
        elif isinstance(value, (pa.Array, pa.ChunkedArray)):
            pa_array = value
        elif isinstance(value, BaseMaskedArray):
            # GH 52625
            if copy:
                value = value.copy()
            pa_array = value.__arrow_array__()
        else:
            if (
                isinstance(value, np.ndarray)
                and pa_type is not None
                and (
                    pa.types.is_large_binary(pa_type)
                    or pa.types.is_large_string(pa_type)
                )
            ):
                # See https://github.com/apache/arrow/issues/35289
                value = value.tolist()
            elif copy and is_array_like(value):
                # pa array should not get updated when numpy array is updated
                value = value.copy()

            if (
                pa_type is not None
                and pa.types.is_duration(pa_type)
                and (not isinstance(value, np.ndarray) or value.dtype.kind not in "mi")
            ):
                # Workaround https://github.com/apache/arrow/issues/37291
                from pandas.core.tools.timedeltas import to_timedelta

                value = to_timedelta(value, unit=pa_type.unit).as_unit(pa_type.unit)
                value = value.to_numpy()

            try:
                pa_array = pa.array(value, type=pa_type, from_pandas=True)
            except (pa.ArrowInvalid, pa.ArrowTypeError):
                # GH50430: let pyarrow infer type, then cast
                pa_array = pa.array(value, from_pandas=True)

            if pa_type is None and pa.types.is_duration(pa_array.type):
                # Workaround https://github.com/apache/arrow/issues/37291
                from pandas.core.tools.timedeltas import to_timedelta

                value = to_timedelta(value)
                value = value.to_numpy()
                pa_array = pa.array(value, type=pa_type, from_pandas=True)

            if pa.types.is_duration(pa_array.type) and pa_array.null_count > 0:
                # GH52843: upstream bug for duration types when originally
                # constructed with data containing numpy NaT.
                # https://github.com/apache/arrow/issues/35088
                arr = cls(pa_array)
                arr = arr.fillna(arr.dtype.na_value)
                pa_array = arr._pa_array

        if pa_type is not None and pa_array.type != pa_type:
            if pa.types.is_dictionary(pa_type):
                pa_array = pa_array.dictionary_encode()
            else:
                try:
                    pa_array = pa_array.cast(pa_type)
                except (
                    pa.ArrowInvalid,
                    pa.ArrowTypeError,
                    pa.ArrowNotImplementedError,
                ):
                    if pa.types.is_string(pa_array.type) or pa.types.is_large_string(
                        pa_array.type
                    ):
                        # TODO: Move logic in _from_sequence_of_strings into
                        # _box_pa_array
                        return cls._from_sequence_of_strings(
                            value, dtype=pa_type
                        )._pa_array
                    else:
                        raise

        return pa_array

    def __getitem__(self, item: PositionalIndexer):
        """Select a subset of self.

        Parameters
        ----------
        item : int, slice, or ndarray
            * int: The position in 'self' to get.
            * slice: A slice object, where 'start', 'stop', and 'step' are
              integers or None
            * ndarray: A 1-d boolean NumPy ndarray the same length as 'self'

        Returns
        -------
        item : scalar or ExtensionArray

        Notes
        -----
        For scalar ``item``, return a scalar value suitable for the array's
        type. This should be an instance of ``self.dtype.type``.
        For slice ``key``, return an instance of ``ExtensionArray``, even
        if the slice is length 0 or 1.
        For a boolean mask, return an instance of ``ExtensionArray``, filtered
        to the values where ``item`` is True.
        """
        item = check_array_indexer(self, item)

        if isinstance(item, np.ndarray):
            if not len(item):
                # Removable once we migrate StringDtype[pyarrow] to ArrowDtype[string]
                if (
                    isinstance(self._dtype, StringDtype)
                    and self._dtype.storage == "pyarrow"
                ):
                    # TODO(infer_string) should this be large_string?
                    pa_dtype = pa.string()
                else:
                    pa_dtype = self._dtype.pyarrow_dtype
                return type(self)(pa.chunked_array([], type=pa_dtype))
            elif item.dtype.kind in "iu":
                return self.take(item)
            elif item.dtype.kind == "b":
                return type(self)(self._pa_array.filter(item))
            else:
                raise IndexError(
                    "Only integers, slices and integer or "
                    "boolean arrays are valid indices."
                )
        elif isinstance(item, tuple):
            item = unpack_tuple_and_ellipses(item)

        if item is Ellipsis:
            # TODO: should be handled by pyarrow?
            item = slice(None)

        if is_scalar(item) and not is_integer(item):
            # e.g. "foo" or 2.5
            # exception message copied from numpy
            raise IndexError(
                r"only integers, slices (`:`), ellipsis (`...`), numpy.newaxis "
                r"(`None`) and integer or boolean arrays are valid indices"
            )
        # We are not an array indexer, so maybe e.g. a slice or integer
        # indexer. We dispatch to pyarrow.
        if isinstance(item, slice):
            # Arrow bug https://github.com/apache/arrow/issues/38768
            if item.start == item.stop:
                pass
            elif (
                item.stop is not None
                and item.stop < -len(self)
                and item.step is not None
                and item.step < 0
            ):
                item = slice(item.start, None, item.step)

        value = self._pa_array[item]
        if isinstance(value, pa.ChunkedArray):
            return type(self)(value)
        else:
            pa_type = self._pa_array.type
            scalar = value.as_py()
            if scalar is None:
                return self._dtype.na_value
            elif pa.types.is_timestamp(pa_type) and pa_type.unit != "ns":
                # GH 53326
                return Timestamp(scalar).as_unit(pa_type.unit)
            elif pa.types.is_duration(pa_type) and pa_type.unit != "ns":
                # GH 53326
                return Timedelta(scalar).as_unit(pa_type.unit)
            else:
                return scalar

    def __iter__(self) -> Iterator[Any]:
        """
        Iterate over elements of the array.
        """
        na_value = self._dtype.na_value
        # GH 53326
        pa_type = self._pa_array.type
        box_timestamp = pa.types.is_timestamp(pa_type) and pa_type.unit != "ns"
        box_timedelta = pa.types.is_duration(pa_type) and pa_type.unit != "ns"
        for value in self._pa_array:
            val = value.as_py()
            if val is None:
                yield na_value
            elif box_timestamp:
                yield Timestamp(val).as_unit(pa_type.unit)
            elif box_timedelta:
                yield Timedelta(val).as_unit(pa_type.unit)
            else:
                yield val

    def __arrow_array__(self, type=None):
        """Convert myself to a pyarrow ChunkedArray."""
        return self._pa_array

    def __array__(
        self, dtype: NpDtype | None = None, copy: bool | None = None
    ) -> np.ndarray:
        """Correctly construct numpy arrays when passed to `np.asarray()`."""
        if copy is False:
            warnings.warn(
                "Starting with NumPy 2.0, the behavior of the 'copy' keyword has "
                "changed and passing 'copy=False' raises an error when returning "
                "a zero-copy NumPy array is not possible. pandas will follow "
                "this behavior starting with pandas 3.0.\nThis conversion to "
                "NumPy requires a copy, but 'copy=False' was passed. Consider "
                "using 'np.asarray(..)' instead.",
                FutureWarning,
                stacklevel=find_stack_level(),
            )
        elif copy is None:
            # `to_numpy(copy=False)` has the meaning of NumPy `copy=None`.
            copy = False

        return self.to_numpy(dtype=dtype, copy=copy)

    def __invert__(self) -> Self:
        # This is a bit wise op for integer types
        if pa.types.is_integer(self._pa_array.type):
            return type(self)(pc.bit_wise_not(self._pa_array))
        elif pa.types.is_string(self._pa_array.type) or pa.types.is_large_string(
            self._pa_array.type
        ):
            # Raise TypeError instead of pa.ArrowNotImplementedError
            raise TypeError("__invert__ is not supported for string dtypes")
        else:
            return type(self)(pc.invert(self._pa_array))

    def __neg__(self) -> Self:
        try:
            return type(self)(pc.negate_checked(self._pa_array))
        except pa.ArrowNotImplementedError as err:
            raise TypeError(
                f"unary '-' not supported for dtype '{self.dtype}'"
            ) from err

    def __pos__(self) -> Self:
        return type(self)(self._pa_array)

    def __abs__(self) -> Self:
        return type(self)(pc.abs_checked(self._pa_array))

    # GH 42600: __getstate__/__setstate__ not necessary once
    # https://issues.apache.org/jira/browse/ARROW-10739 is addressed
    def __getstate__(self):
        state = self.__dict__.copy()
        state["_pa_array"] = self._pa_array.combine_chunks()
        return state

    def __setstate__(self, state) -> None:
        if "_data" in state:
            data = state.pop("_data")
        else:
            data = state["_pa_array"]
        state["_pa_array"] = pa.chunked_array(data)
        self.__dict__.update(state)

    def _cmp_method(self, other, op):
        pc_func = ARROW_CMP_FUNCS[op.__name__]
        if isinstance(other, (ExtensionArray, np.ndarray, list)):
            try:
                result = pc_func(self._pa_array, self._box_pa(other))
            except pa.ArrowNotImplementedError:
                # TODO: could this be wrong if other is object dtype?
                #  in which case we need to operate pointwise?
                result = ops.invalid_comparison(self, other, op)
                result = pa.array(result, type=pa.bool_())
        elif is_scalar(other):
            try:
                result = pc_func(self._pa_array, self._box_pa(other))
            except (pa.lib.ArrowNotImplementedError, pa.lib.ArrowInvalid):
                mask = isna(self) | isna(other)
                valid = ~mask
                result = np.zeros(len(self), dtype="bool")
                np_array = np.array(self)
                try:
                    result[valid] = op(np_array[valid], other)
                except TypeError:
                    result = ops.invalid_comparison(self, other, op)
                result = pa.array(result, type=pa.bool_())
                result = pc.if_else(valid, result, None)
        else:
            raise NotImplementedError(
                f"{op.__name__} not implemented for {type(other)}"
            )
        return ArrowExtensionArray(result)

    def _op_method_error_message(self, other, op) -> str:
        if hasattr(other, "dtype"):
            other_type = f"dtype '{other.dtype}'"
        else:
            other_type = f"object of type {type(other)}"
        return (
            f"operation '{op.__name__}' not supported for "
            f"dtype '{self.dtype}' with {other_type}"
        )

    def _evaluate_op_method(self, other, op, arrow_funcs) -> Self:
        pa_type = self._pa_array.type
        other_original = other
        other = self._box_pa(other)

        if (
            pa.types.is_string(pa_type)
            or pa.types.is_large_string(pa_type)
            or pa.types.is_binary(pa_type)
        ):
            if op in [operator.add, roperator.radd]:
                sep = pa.scalar("", type=pa_type)
                try:
                    if op is operator.add:
                        result = pc.binary_join_element_wise(self._pa_array, other, sep)
                    elif op is roperator.radd:
                        result = pc.binary_join_element_wise(other, self._pa_array, sep)
                except pa.ArrowNotImplementedError as err:
                    raise TypeError(
                        self._op_method_error_message(other_original, op)
                    ) from err
                return type(self)(result)
            elif op in [operator.mul, roperator.rmul]:
                binary = self._pa_array
                integral = other
                if not pa.types.is_integer(integral.type):
                    raise TypeError("Can only string multiply by an integer.")
                pa_integral = pc.if_else(pc.less(integral, 0), 0, integral)
                result = pc.binary_repeat(binary, pa_integral)
                return type(self)(result)
        elif (
            pa.types.is_string(other.type)
            or pa.types.is_binary(other.type)
            or pa.types.is_large_string(other.type)
        ) and op in [operator.mul, roperator.rmul]:
            binary = other
            integral = self._pa_array
            if not pa.types.is_integer(integral.type):
                raise TypeError("Can only string multiply by an integer.")
            pa_integral = pc.if_else(pc.less(integral, 0), 0, integral)
            result = pc.binary_repeat(binary, pa_integral)
            return type(self)(result)
        if (
            isinstance(other, pa.Scalar)
            and pc.is_null(other).as_py()
            and op.__name__ in ARROW_LOGICAL_FUNCS
        ):
            # pyarrow kleene ops require null to be typed
            other = other.cast(pa_type)

        pc_func = arrow_funcs[op.__name__]
        if pc_func is NotImplemented:
            if pa.types.is_string(pa_type) or pa.types.is_large_string(pa_type):
                raise TypeError(self._op_method_error_message(other_original, op))
            raise NotImplementedError(f"{op.__name__} not implemented.")

        try:
            result = pc_func(self._pa_array, other)
        except pa.ArrowNotImplementedError as err:
            raise TypeError(self._op_method_error_message(other_original, op)) from err
        return type(self)(result)

    def _logical_method(self, other, op):
        # For integer types `^`, `|`, `&` are bitwise operators and return
        # integer types. Otherwise these are boolean ops.
        if pa.types.is_integer(self._pa_array.type):
            return self._evaluate_op_method(other, op, ARROW_BIT_WISE_FUNCS)
        else:
            return self._evaluate_op_method(other, op, ARROW_LOGICAL_FUNCS)

    def _arith_method(self, other, op):
        return self._evaluate_op_method(other, op, ARROW_ARITHMETIC_FUNCS)

    def equals(self, other) -> bool:
        if not isinstance(other, ArrowExtensionArray):
            return False
        # I'm told that pyarrow makes __eq__ behave like pandas' equals;
        #  TODO: is this documented somewhere?
        return self._pa_array == other._pa_array

    @property
    def dtype(self) -> ArrowDtype:
        """
        An instance of 'ExtensionDtype'.
        """
        return self._dtype

    @property
    def nbytes(self) -> int:
        """
        The number of bytes needed to store this object in memory.
        """
        return self._pa_array.nbytes

    def __len__(self) -> int:
        """
        Length of this array.

        Returns
        -------
        length : int
        """
        return len(self._pa_array)

    def __contains__(self, key) -> bool:
        # https://github.com/pandas-dev/pandas/pull/51307#issuecomment-1426372604
        if isna(key) and key is not self.dtype.na_value:
            if self.dtype.kind == "f" and lib.is_float(key):
                return pc.any(pc.is_nan(self._pa_array)).as_py()

            # e.g. date or timestamp types we do not allow None here to match pd.NA
            return False
            # TODO: maybe complex? object?

        return bool(super().__contains__(key))

    @property
    def _hasna(self) -> bool:
        return self._pa_array.null_count > 0

    def isna(self) -> npt.NDArray[np.bool_]:
        """
        Boolean NumPy array indicating if each value is missing.

        This should return a 1-D array the same length as 'self'.
        """
        # GH51630: fast paths
        null_count = self._pa_array.null_count
        if null_count == 0:
            return np.zeros(len(self), dtype=np.bool_)
        elif null_count == len(self):
            return np.ones(len(self), dtype=np.bool_)

        return self._pa_array.is_null().to_numpy()

    def any(self, *, skipna: bool = True, **kwargs):
        """
        Return whether any element is truthy.

        Returns False unless there is at least one element that is truthy.
        By default, NAs are skipped. If ``skipna=False`` is specified and
        missing values are present, similar :ref:`Kleene logic <boolean.kleene>`
        is used as for logical operations.

        Parameters
        ----------
        skipna : bool, default True
            Exclude NA values. If the entire array is NA and `skipna` is
            True, then the result will be False, as for an empty array.
            If `skipna` is False, the result will still be True if there is
            at least one element that is truthy, otherwise NA will be returned
            if there are NA's present.

        Returns
        -------
        bool or :attr:`pandas.NA`

        See Also
        --------
        ArrowExtensionArray.all : Return whether all elements are truthy.

        Examples
        --------
        The result indicates whether any element is truthy (and by default
        skips NAs):

        >>> pd.array([True, False, True], dtype="boolean[pyarrow]").any()
        True
        >>> pd.array([True, False, pd.NA], dtype="boolean[pyarrow]").any()
        True
        >>> pd.array([False, False, pd.NA], dtype="boolean[pyarrow]").any()
        False
        >>> pd.array([], dtype="boolean[pyarrow]").any()
        False
        >>> pd.array([pd.NA], dtype="boolean[pyarrow]").any()
        False
        >>> pd.array([pd.NA], dtype="float64[pyarrow]").any()
        False

        With ``skipna=False``, the result can be NA if this is logically
        required (whether ``pd.NA`` is True or False influences the result):

        >>> pd.array([True, False, pd.NA], dtype="boolean[pyarrow]").any(skipna=False)
        True
        >>> pd.array([1, 0, pd.NA], dtype="boolean[pyarrow]").any(skipna=False)
        True
        >>> pd.array([False, False, pd.NA], dtype="boolean[pyarrow]").any(skipna=False)
        <NA>
        >>> pd.array([0, 0, pd.NA], dtype="boolean[pyarrow]").any(skipna=False)
        <NA>
        """
        return self._reduce("any", skipna=skipna, **kwargs)

    def all(self, *, skipna: bool = True, **kwargs):
        """
        Return whether all elements are truthy.

        Returns True unless there is at least one element that is falsey.
        By default, NAs are skipped. If ``skipna=False`` is specified and
        missing values are present, similar :ref:`Kleene logic <boolean.kleene>`
        is used as for logical operations.

        Parameters
        ----------
        skipna : bool, default True
            Exclude NA values. If the entire array is NA and `skipna` is
            True, then the result will be True, as for an empty array.
            If `skipna` is False, the result will still be False if there is
            at least one element that is falsey, otherwise NA will be returned
            if there are NA's present.

        Returns
        -------
        bool or :attr:`pandas.NA`

        See Also
        --------
        ArrowExtensionArray.any : Return whether any element is truthy.

        Examples
        --------
        The result indicates whether all elements are truthy (and by default
        skips NAs):

        >>> pd.array([True, True, pd.NA], dtype="boolean[pyarrow]").all()
        True
        >>> pd.array([1, 1, pd.NA], dtype="boolean[pyarrow]").all()
        True
        >>> pd.array([True, False, pd.NA], dtype="boolean[pyarrow]").all()
        False
        >>> pd.array([], dtype="boolean[pyarrow]").all()
        True
        >>> pd.array([pd.NA], dtype="boolean[pyarrow]").all()
        True
        >>> pd.array([pd.NA], dtype="float64[pyarrow]").all()
        True

        With ``skipna=False``, the result can be NA if this is logically
        required (whether ``pd.NA`` is True or False influences the result):

        >>> pd.array([True, True, pd.NA], dtype="boolean[pyarrow]").all(skipna=False)
        <NA>
        >>> pd.array([1, 1, pd.NA], dtype="boolean[pyarrow]").all(skipna=False)
        <NA>
        >>> pd.array([True, False, pd.NA], dtype="boolean[pyarrow]").all(skipna=False)
        False
        >>> pd.array([1, 0, pd.NA], dtype="boolean[pyarrow]").all(skipna=False)
        False
        """
        return self._reduce("all", skipna=skipna, **kwargs)

    def argsort(
        self,
        *,
        ascending: bool = True,
        kind: SortKind = "quicksort",
        na_position: str = "last",
        **kwargs,
    ) -> np.ndarray:
        order = "ascending" if ascending else "descending"
        null_placement = {"last": "at_end", "first": "at_start"}.get(na_position, None)
        if null_placement is None:
            raise ValueError(f"invalid na_position: {na_position}")

        result = pc.array_sort_indices(
            self._pa_array, order=order, null_placement=null_placement
        )
        np_result = result.to_numpy()
        return np_result.astype(np.intp, copy=False)

    def _argmin_max(self, skipna: bool, method: str) -> int:
        if self._pa_array.length() in (0, self._pa_array.null_count) or (
            self._hasna and not skipna
        ):
            # For empty or all null, pyarrow returns -1 but pandas expects TypeError
            # For skipna=False and data w/ null, pandas expects NotImplementedError
            # let ExtensionArray.arg{max|min} raise
            return getattr(super(), f"arg{method}")(skipna=skipna)

        data = self._pa_array
        if pa.types.is_duration(data.type):
            data = data.cast(pa.int64())

        value = getattr(pc, method)(data, skip_nulls=skipna)
        return pc.index(data, value).as_py()

    def argmin(self, skipna: bool = True) -> int:
        return self._argmin_max(skipna, "min")

    def argmax(self, skipna: bool = True) -> int:
        return self._argmin_max(skipna, "max")

    def copy(self) -> Self:
        """
        Return a shallow copy of the array.

        Underlying ChunkedArray is immutable, so a deep copy is unnecessary.

        Returns
        -------
        type(self)
        """
        return type(self)(self._pa_array)

    def dropna(self) -> Self:
        """
        Return ArrowExtensionArray without NA values.

        Returns
        -------
        ArrowExtensionArray
        """
        return type(self)(pc.drop_null(self._pa_array))

    def _pad_or_backfill(
        self,
        *,
        method: FillnaOptions,
        limit: int | None = None,
        limit_area: Literal["inside", "outside"] | None = None,
        copy: bool = True,
    ) -> Self:
        if not self._hasna:
            # TODO(CoW): Not necessary anymore when CoW is the default
            return self.copy()

        if limit is None and limit_area is None:
            method = missing.clean_fill_method(method)
            try:
                if method == "pad":
                    return type(self)(pc.fill_null_forward(self._pa_array))
                elif method == "backfill":
                    return type(self)(pc.fill_null_backward(self._pa_array))
            except pa.ArrowNotImplementedError:
                # ArrowNotImplementedError: Function 'coalesce' has no kernel
                #   matching input types (duration[ns], duration[ns])
                # TODO: remove try/except wrapper if/when pyarrow implements
                #   a kernel for duration types.
                pass

        # TODO(3.0): after EA.fillna 'method' deprecation is enforced, we can remove
        #  this method entirely.
        return super()._pad_or_backfill(
            method=method, limit=limit, limit_area=limit_area, copy=copy
        )

    @doc(ExtensionArray.fillna)
    def fillna(
        self,
        value: object | ArrayLike | None = None,
        method: FillnaOptions | None = None,
        limit: int | None = None,
        copy: bool = True,
    ) -> Self:
        value, method = validate_fillna_kwargs(value, method)

        if not self._hasna:
            # TODO(CoW): Not necessary anymore when CoW is the default
            return self.copy()

        if limit is not None:
            return super().fillna(value=value, method=method, limit=limit, copy=copy)

        if method is not None:
            return super().fillna(method=method, limit=limit, copy=copy)

        if isinstance(value, (np.ndarray, ExtensionArray)):
            # Similar to check_value_size, but we do not mask here since we may
            #  end up passing it to the super() method.
            if len(value) != len(self):
                raise ValueError(
                    f"Length of 'value' does not match. Got ({len(value)}) "
                    f" expected {len(self)}"
                )

        try:
            fill_value = self._box_pa(value, pa_type=self._pa_array.type)
        except pa.ArrowTypeError as err:
            msg = f"Invalid value '{value!s}' for dtype '{self.dtype}'"
            raise TypeError(msg) from err

        try:
            return type(self)(pc.fill_null(self._pa_array, fill_value=fill_value))
        except pa.ArrowNotImplementedError:
            # ArrowNotImplementedError: Function 'coalesce' has no kernel
            #   matching input types (duration[ns], duration[ns])
            # TODO: remove try/except wrapper if/when pyarrow implements
            #   a kernel for duration types.
            pass

        return super().fillna(value=value, method=method, limit=limit, copy=copy)

    def isin(self, values: ArrayLike) -> npt.NDArray[np.bool_]:
        # short-circuit to return all False array.
        if not len(values):
            return np.zeros(len(self), dtype=bool)

        result = pc.is_in(self._pa_array, value_set=pa.array(values, from_pandas=True))
        # pyarrow 2.0.0 returned nulls, so we explicitly specify dtype to convert nulls
        # to False
        return np.array(result, dtype=np.bool_)

    def _values_for_factorize(self) -> tuple[np.ndarray, Any]:
        """
        Return an array and missing value suitable for factorization.

        Returns
        -------
        values : ndarray
        na_value : pd.NA

        Notes
        -----
        The values returned by this method are also used in
        :func:`pandas.util.hash_pandas_object`.
        """
        values = self._pa_array.to_numpy()
        return values, self.dtype.na_value

    @doc(ExtensionArray.factorize)
    def factorize(
        self,
        use_na_sentinel: bool = True,
    ) -> tuple[np.ndarray, ExtensionArray]:
        null_encoding = "mask" if use_na_sentinel else "encode"

        data = self._pa_array
        pa_type = data.type
        if pa_version_under11p0 and pa.types.is_duration(pa_type):
            # https://github.com/apache/arrow/issues/15226#issuecomment-1376578323
            data = data.cast(pa.int64())

        if pa.types.is_dictionary(data.type):
            encoded = data
        else:
            encoded = data.dictionary_encode(null_encoding=null_encoding)
        if encoded.length() == 0:
            indices = np.array([], dtype=np.intp)
            uniques = type(self)(pa.chunked_array([], type=encoded.type.value_type))
        else:
            # GH 54844
            combined = encoded.combine_chunks()
            pa_indices = combined.indices
            if pa_indices.null_count > 0:
                pa_indices = pc.fill_null(pa_indices, -1)
            indices = pa_indices.to_numpy(zero_copy_only=False, writable=True).astype(
                np.intp, copy=False
            )
            uniques = type(self)(combined.dictionary)

        if pa_version_under11p0 and pa.types.is_duration(pa_type):
            uniques = cast(ArrowExtensionArray, uniques.astype(self.dtype))
        return indices, uniques

    def reshape(self, *args, **kwargs):
        raise NotImplementedError(
            f"{type(self)} does not support reshape "
            f"as backed by a 1D pyarrow.ChunkedArray."
        )

    def round(self, decimals: int = 0, *args, **kwargs) -> Self:
        """
        Round each value in the array a to the given number of decimals.

        Parameters
        ----------
        decimals : int, default 0
            Number of decimal places to round to. If decimals is negative,
            it specifies the number of positions to the left of the decimal point.
        *args, **kwargs
            Additional arguments and keywords have no effect.

        Returns
        -------
        ArrowExtensionArray
            Rounded values of the ArrowExtensionArray.

        See Also
        --------
        DataFrame.round : Round values of a DataFrame.
        Series.round : Round values of a Series.
        """
        return type(self)(pc.round(self._pa_array, ndigits=decimals))

    @doc(ExtensionArray.searchsorted)
    def searchsorted(
        self,
        value: NumpyValueArrayLike | ExtensionArray,
        side: Literal["left", "right"] = "left",
        sorter: NumpySorter | None = None,
    ) -> npt.NDArray[np.intp] | np.intp:
        if self._hasna:
            raise ValueError(
                "searchsorted requires array to be sorted, which is impossible "
                "with NAs present."
            )
        if isinstance(value, ExtensionArray):
            value = value.astype(object)
        # Base class searchsorted would cast to object, which is *much* slower.
        dtype = None
        if isinstance(self.dtype, ArrowDtype):
            pa_dtype = self.dtype.pyarrow_dtype
            if (
                pa.types.is_timestamp(pa_dtype) or pa.types.is_duration(pa_dtype)
            ) and pa_dtype.unit == "ns":
                # np.array[datetime/timedelta].searchsorted(datetime/timedelta)
                # erroneously fails when numpy type resolution is nanoseconds
                dtype = object
        return self.to_numpy(dtype=dtype).searchsorted(value, side=side, sorter=sorter)

    def take(
        self,
        indices: TakeIndexer,
        allow_fill: bool = False,
        fill_value: Any = None,
    ) -> ArrowExtensionArray:
        """
        Take elements from an array.

        Parameters
        ----------
        indices : sequence of int or one-dimensional np.ndarray of int
            Indices to be taken.
        allow_fill : bool, default False
            How to handle negative values in `indices`.

            * False: negative values in `indices` indicate positional indices
              from the right (the default). This is similar to
              :func:`numpy.take`.

            * True: negative values in `indices` indicate
              missing values. These values are set to `fill_value`. Any other
              other negative values raise a ``ValueError``.

        fill_value : any, optional
            Fill value to use for NA-indices when `allow_fill` is True.
            This may be ``None``, in which case the default NA value for
            the type, ``self.dtype.na_value``, is used.

            For many ExtensionArrays, there will be two representations of
            `fill_value`: a user-facing "boxed" scalar, and a low-level
            physical NA value. `fill_value` should be the user-facing version,
            and the implementation should handle translating that to the
            physical version for processing the take if necessary.

        Returns
        -------
        ExtensionArray

        Raises
        ------
        IndexError
            When the indices are out of bounds for the array.
        ValueError
            When `indices` contains negative values other than ``-1``
            and `allow_fill` is True.

        See Also
        --------
        numpy.take
        api.extensions.take

        Notes
        -----
        ExtensionArray.take is called by ``Series.__getitem__``, ``.loc``,
        ``iloc``, when `indices` is a sequence of values. Additionally,
        it's called by :meth:`Series.reindex`, or any other method
        that causes realignment, with a `fill_value`.
        """
        indices_array = np.asanyarray(indices)

        if len(self._pa_array) == 0 and (indices_array >= 0).any():
            raise IndexError("cannot do a non-empty take")
        if indices_array.size > 0 and indices_array.max() >= len(self._pa_array):
            raise IndexError("out of bounds value in 'indices'.")

        if allow_fill:
            fill_mask = indices_array < 0
            if fill_mask.any():
                validate_indices(indices_array, len(self._pa_array))
                # TODO(ARROW-9433): Treat negative indices as NULL
                indices_array = pa.array(indices_array, mask=fill_mask)
                result = self._pa_array.take(indices_array)
                if isna(fill_value):
                    return type(self)(result)
                # TODO: ArrowNotImplementedError: Function fill_null has no
                # kernel matching input types (array[string], scalar[string])
                result = type(self)(result)
                result[fill_mask] = fill_value
                return result
                # return type(self)(pc.fill_null(result, pa.scalar(fill_value)))
            else:
                # Nothing to fill
                return type(self)(self._pa_array.take(indices))
        else:  # allow_fill=False
            # TODO(ARROW-9432): Treat negative indices as indices from the right.
            if (indices_array < 0).any():
                # Don't modify in-place
                indices_array = np.copy(indices_array)
                indices_array[indices_array < 0] += len(self._pa_array)
            return type(self)(self._pa_array.take(indices_array))

    def _maybe_convert_datelike_array(self):
        """Maybe convert to a datelike array."""
        pa_type = self._pa_array.type
        if pa.types.is_timestamp(pa_type):
            return self._to_datetimearray()
        elif pa.types.is_duration(pa_type):
            return self._to_timedeltaarray()
        return self

    def _to_datetimearray(self) -> DatetimeArray:
        """Convert a pyarrow timestamp typed array to a DatetimeArray."""
        from pandas.core.arrays.datetimes import (
            DatetimeArray,
            tz_to_dtype,
        )

        pa_type = self._pa_array.type
        assert pa.types.is_timestamp(pa_type)
        np_dtype = np.dtype(f"M8[{pa_type.unit}]")
        dtype = tz_to_dtype(pa_type.tz, pa_type.unit)
        np_array = self._pa_array.to_numpy()
        np_array = np_array.astype(np_dtype)
        return DatetimeArray._simple_new(np_array, dtype=dtype)

    def _to_timedeltaarray(self) -> TimedeltaArray:
        """Convert a pyarrow duration typed array to a TimedeltaArray."""
        from pandas.core.arrays.timedeltas import TimedeltaArray

        pa_type = self._pa_array.type
        assert pa.types.is_duration(pa_type)
        np_dtype = np.dtype(f"m8[{pa_type.unit}]")
        np_array = self._pa_array.to_numpy()
        np_array = np_array.astype(np_dtype)
        return TimedeltaArray._simple_new(np_array, dtype=np_dtype)

    def _values_for_json(self) -> np.ndarray:
        if is_numeric_dtype(self.dtype):
            return np.asarray(self, dtype=object)
        return super()._values_for_json()

    @doc(ExtensionArray.to_numpy)
    def to_numpy(
        self,
        dtype: npt.DTypeLike | None = None,
        copy: bool = False,
        na_value: object = lib.no_default,
    ) -> np.ndarray:
        original_na_value = na_value
        dtype, na_value = to_numpy_dtype_inference(self, dtype, na_value, self._hasna)
        pa_type = self._pa_array.type
        if not self._hasna or isna(na_value) or pa.types.is_null(pa_type):
            data = self
        else:
            data = self.fillna(na_value)
            copy = False

        if pa.types.is_timestamp(pa_type) or pa.types.is_duration(pa_type):
            # GH 55997
            if dtype != object and na_value is self.dtype.na_value:
                na_value = lib.no_default
            result = data._maybe_convert_datelike_array().to_numpy(
                dtype=dtype, na_value=na_value
            )
        elif pa.types.is_time(pa_type) or pa.types.is_date(pa_type):
            # convert to list of python datetime.time objects before
            # wrapping in ndarray
            result = np.array(list(data), dtype=dtype)
            if data._hasna:
                result[data.isna()] = na_value
        elif pa.types.is_null(pa_type):
            if dtype is not None and isna(na_value):
                na_value = None
            result = np.full(len(data), fill_value=na_value, dtype=dtype)
        elif not data._hasna or (
            pa.types.is_floating(pa_type)
            and (
                na_value is np.nan
                or original_na_value is lib.no_default
                and is_float_dtype(dtype)
            )
        ):
            result = data._pa_array.to_numpy()
            if dtype is not None:
                result = result.astype(dtype, copy=False)
            if copy:
                result = result.copy()
        else:
            if dtype is None:
                empty = pa.array([], type=pa_type).to_numpy(zero_copy_only=False)
                if can_hold_element(empty, na_value):
                    dtype = empty.dtype
                else:
                    dtype = np.object_
            result = np.empty(len(data), dtype=dtype)
            mask = data.isna()
            result[mask] = na_value
            result[~mask] = data[~mask]._pa_array.to_numpy()
        return result

    def map(self, mapper, na_action=None):
        if is_numeric_dtype(self.dtype):
            return map_array(self.to_numpy(), mapper, na_action=na_action)
        else:
            return super().map(mapper, na_action)

    @doc(ExtensionArray.duplicated)
    def duplicated(
        self, keep: Literal["first", "last", False] = "first"
    ) -> npt.NDArray[np.bool_]:
        pa_type = self._pa_array.type
        if pa.types.is_floating(pa_type) or pa.types.is_integer(pa_type):
            values = self.to_numpy(na_value=0)
        elif pa.types.is_boolean(pa_type):
            values = self.to_numpy(na_value=False)
        elif pa.types.is_temporal(pa_type):
            if pa_type.bit_width == 32:
                pa_type = pa.int32()
            else:
                pa_type = pa.int64()
            arr = self.astype(ArrowDtype(pa_type))
            values = arr.to_numpy(na_value=0)
        else:
            # factorize the values to avoid the performance penalty of
            # converting to object dtype
            values = self.factorize()[0]

        mask = self.isna() if self._hasna else None
        return algos.duplicated(values, keep=keep, mask=mask)

    def unique(self) -> Self:
        """
        Compute the ArrowExtensionArray of unique values.

        Returns
        -------
        ArrowExtensionArray
        """
        pa_type = self._pa_array.type

        if pa_version_under11p0 and pa.types.is_duration(pa_type):
            # https://github.com/apache/arrow/issues/15226#issuecomment-1376578323
            data = self._pa_array.cast(pa.int64())
        else:
            data = self._pa_array

        pa_result = pc.unique(data)

        if pa_version_under11p0 and pa.types.is_duration(pa_type):
            pa_result = pa_result.cast(pa_type)

        return type(self)(pa_result)

    def value_counts(self, dropna: bool = True) -> Series:
        """
        Return a Series containing counts of each unique value.

        Parameters
        ----------
        dropna : bool, default True
            Don't include counts of missing values.

        Returns
        -------
        counts : Series

        See Also
        --------
        Series.value_counts
        """
        pa_type = self._pa_array.type
        if pa_version_under11p0 and pa.types.is_duration(pa_type):
            # https://github.com/apache/arrow/issues/15226#issuecomment-1376578323
            data = self._pa_array.cast(pa.int64())
        else:
            data = self._pa_array

        from pandas import (
            Index,
            Series,
        )

        vc = data.value_counts()

        values = vc.field(0)
        counts = vc.field(1)
        if dropna and data.null_count > 0:
            mask = values.is_valid()
            values = values.filter(mask)
            counts = counts.filter(mask)

        if pa_version_under11p0 and pa.types.is_duration(pa_type):
            values = values.cast(pa_type)

        counts = ArrowExtensionArray(counts)

        index = Index(type(self)(values))

        return Series(counts, index=index, name="count", copy=False)

    @classmethod
    def _concat_same_type(cls, to_concat) -> Self:
        """
        Concatenate multiple ArrowExtensionArrays.

        Parameters
        ----------
        to_concat : sequence of ArrowExtensionArrays

        Returns
        -------
        ArrowExtensionArray
        """
        chunks = [array for ea in to_concat for array in ea._pa_array.iterchunks()]
        if to_concat[0].dtype == "string":
            # StringDtype has no attribute pyarrow_dtype
            pa_dtype = pa.large_string()
        else:
            pa_dtype = to_concat[0].dtype.pyarrow_dtype
        arr = pa.chunked_array(chunks, type=pa_dtype)
        return cls(arr)

    def _accumulate(
        self, name: str, *, skipna: bool = True, **kwargs
    ) -> ArrowExtensionArray | ExtensionArray:
        """
        Return an ExtensionArray performing an accumulation operation.

        The underlying data type might change.

        Parameters
        ----------
        name : str
            Name of the function, supported values are:
            - cummin
            - cummax
            - cumsum
            - cumprod
        skipna : bool, default True
            If True, skip NA values.
        **kwargs
            Additional keyword arguments passed to the accumulation function.
            Currently, there is no supported kwarg.

        Returns
        -------
        array

        Raises
        ------
        NotImplementedError : subclass does not define accumulations
        """
        if is_string_dtype(self):
            return self._str_accumulate(name=name, skipna=skipna, **kwargs)

        pyarrow_name = {
            "cummax": "cumulative_max",
            "cummin": "cumulative_min",
            "cumprod": "cumulative_prod_checked",
            "cumsum": "cumulative_sum_checked",
        }.get(name, name)
        pyarrow_meth = getattr(pc, pyarrow_name, None)
        if pyarrow_meth is None:
            return super()._accumulate(name, skipna=skipna, **kwargs)

        data_to_accum = self._pa_array

        pa_dtype = data_to_accum.type

        convert_to_int = (
            pa.types.is_temporal(pa_dtype) and name in ["cummax", "cummin"]
        ) or (pa.types.is_duration(pa_dtype) and name == "cumsum")

        if convert_to_int:
            if pa_dtype.bit_width == 32:
                data_to_accum = data_to_accum.cast(pa.int32())
            else:
                data_to_accum = data_to_accum.cast(pa.int64())

        try:
            result = pyarrow_meth(data_to_accum, skip_nulls=skipna, **kwargs)
        except pa.ArrowNotImplementedError as err:
            msg = f"operation '{name}' not supported for dtype '{self.dtype}'"
            raise TypeError(msg) from err

        if convert_to_int:
            result = result.cast(pa_dtype)

        return type(self)(result)

    def _str_accumulate(
        self, name: str, *, skipna: bool = True, **kwargs
    ) -> ArrowExtensionArray | ExtensionArray:
        """
        Accumulate implementation for strings, see `_accumulate` docstring for details.

        pyarrow.compute does not implement these methods for strings.
        """
        if name == "cumprod":
            msg = f"operation '{name}' not supported for dtype '{self.dtype}'"
            raise TypeError(msg)

        # We may need to strip out trailing NA values
        tail: pa.array | None = None
        na_mask: pa.array | None = None
        pa_array = self._pa_array
        np_func = {
            "cumsum": np.cumsum,
            "cummin": np.minimum.accumulate,
            "cummax": np.maximum.accumulate,
        }[name]

        if self._hasna:
            na_mask = pc.is_null(pa_array)
            if pc.all(na_mask) == pa.scalar(True):
                return type(self)(pa_array)
            if skipna:
                if name == "cumsum":
                    pa_array = pc.fill_null(pa_array, "")
                else:
                    # We can retain the running min/max by forward/backward filling.
                    pa_array = pc.fill_null_forward(pa_array)
                    pa_array = pc.fill_null_backward(pa_array)
            else:
                # When not skipping NA values, the result should be null from
                # the first NA value onward.
                idx = pc.index(na_mask, True).as_py()
                tail = pa.nulls(len(pa_array) - idx, type=pa_array.type)
                pa_array = pa_array[:idx]

        # error: Cannot call function of unknown type
        pa_result = pa.array(np_func(pa_array), type=pa_array.type)  # type: ignore[operator]

        if tail is not None:
            pa_result = pa.concat_arrays([pa_result, tail])
        elif na_mask is not None:
            pa_result = pc.if_else(na_mask, None, pa_result)

        result = type(self)(pa_result)
        return result

    def _reduce_pyarrow(self, name: str, *, skipna: bool = True, **kwargs) -> pa.Scalar:
        """
        Return a pyarrow scalar result of performing the reduction operation.

        Parameters
        ----------
        name : str
            Name of the function, supported values are:
            { any, all, min, max, sum, mean, median, prod,
            std, var, sem, kurt, skew }.
        skipna : bool, default True
            If True, skip NaN values.
        **kwargs
            Additional keyword arguments passed to the reduction function.
            Currently, `ddof` is the only supported kwarg.

        Returns
        -------
        pyarrow scalar

        Raises
        ------
        TypeError : subclass does not define reductions
        """
        pa_type = self._pa_array.type

        data_to_reduce = self._pa_array

        cast_kwargs = {} if pa_version_under13p0 else {"safe": False}

        if name in ["any", "all"] and (
            pa.types.is_integer(pa_type)
            or pa.types.is_floating(pa_type)
            or pa.types.is_duration(pa_type)
            or pa.types.is_decimal(pa_type)
        ):
            # pyarrow only supports any/all for boolean dtype, we allow
            #  for other dtypes, matching our non-pyarrow behavior

            if pa.types.is_duration(pa_type):
                data_to_cmp = self._pa_array.cast(pa.int64())
            else:
                data_to_cmp = self._pa_array

            not_eq = pc.not_equal(data_to_cmp, 0)
            data_to_reduce = not_eq

        elif name in ["min", "max", "sum"] and pa.types.is_duration(pa_type):
            data_to_reduce = self._pa_array.cast(pa.int64())

        elif name in ["median", "mean", "std", "sem"] and pa.types.is_temporal(pa_type):
            nbits = pa_type.bit_width
            if nbits == 32:
                data_to_reduce = self._pa_array.cast(pa.int32())
            else:
                data_to_reduce = self._pa_array.cast(pa.int64())

        if name == "sem":

            def pyarrow_meth(data, skip_nulls, **kwargs):
                numerator = pc.stddev(data, skip_nulls=skip_nulls, **kwargs)
                denominator = pc.sqrt_checked(pc.count(self._pa_array))
                return pc.divide_checked(numerator, denominator)

        elif name == "sum" and (
            pa.types.is_string(pa_type) or pa.types.is_large_string(pa_type)
        ):

            def pyarrow_meth(data, skip_nulls, min_count=0):  # type: ignore[misc]
                mask = pc.is_null(data) if data.null_count > 0 else None
                if skip_nulls:
                    if min_count > 0 and check_below_min_count(
                        (len(data),),
                        None if mask is None else mask.to_numpy(),
                        min_count,
                    ):
                        return pa.scalar(None, type=data.type)
                    if data.null_count > 0:
                        # binary_join returns null if there is any null ->
                        # have to filter out any nulls
                        data = data.filter(pc.invert(mask))
                else:
                    if mask is not None or check_below_min_count(
                        (len(data),), None, min_count
                    ):
                        return pa.scalar(None, type=data.type)

                if pa.types.is_large_string(data.type):
                    # binary_join only supports string, not large_string
                    data = data.cast(pa.string())
                data_list = pa.ListArray.from_arrays(
                    [0, len(data)], data.combine_chunks()
                )[0]
                return pc.binary_join(data_list, "")

        else:
            pyarrow_name = {
                "median": "quantile",
                "prod": "product",
                "std": "stddev",
                "var": "variance",
            }.get(name, name)
            # error: Incompatible types in assignment
            # (expression has type "Optional[Any]", variable has type
            # "Callable[[Any, Any, KwArg(Any)], Any]")
            pyarrow_meth = getattr(pc, pyarrow_name, None)  # type: ignore[assignment]
            if pyarrow_meth is None:
                # Let ExtensionArray._reduce raise the TypeError
                return super()._reduce(name, skipna=skipna, **kwargs)

        # GH51624: pyarrow defaults to min_count=1, pandas behavior is min_count=0
        if name in ["any", "all"] and "min_count" not in kwargs:
            kwargs["min_count"] = 0
        elif name == "median":
            # GH 52679: Use quantile instead of approximate_median
            kwargs["q"] = 0.5

        try:
            result = pyarrow_meth(data_to_reduce, skip_nulls=skipna, **kwargs)
        except (AttributeError, NotImplementedError, TypeError) as err:
            msg = (
                f"'{type(self).__name__}' with dtype {self.dtype} "
                f"does not support reduction '{name}' with pyarrow "
                f"version {pa.__version__}. '{name}' may be supported by "
                f"upgrading pyarrow."
            )
            raise TypeError(msg) from err
        if name == "median":
            # GH 52679: Use quantile instead of approximate_median; returns array
            result = result[0]
        if pc.is_null(result).as_py():
            return result

        if name in ["min", "max", "sum"] and pa.types.is_duration(pa_type):
            result = result.cast(pa_type)
        if name in ["median", "mean"] and pa.types.is_temporal(pa_type):
            if not pa_version_under13p0:
                nbits = pa_type.bit_width
                if nbits == 32:
                    result = result.cast(pa.int32(), **cast_kwargs)
                else:
                    result = result.cast(pa.int64(), **cast_kwargs)
            result = result.cast(pa_type)
        if name in ["std", "sem"] and pa.types.is_temporal(pa_type):
            result = result.cast(pa.int64(), **cast_kwargs)
            if pa.types.is_duration(pa_type):
                result = result.cast(pa_type)
            elif pa.types.is_time(pa_type):
                unit = get_unit_from_pa_dtype(pa_type)
                result = result.cast(pa.duration(unit))
            elif pa.types.is_date(pa_type):
                # go with closest available unit, i.e. "s"
                result = result.cast(pa.duration("s"))
            else:
                # i.e. timestamp
                result = result.cast(pa.duration(pa_type.unit))

        return result

    def _reduce(
        self, name: str, *, skipna: bool = True, keepdims: bool = False, **kwargs
    ):
        """
        Return a scalar result of performing the reduction operation.

        Parameters
        ----------
        name : str
            Name of the function, supported values are:
            { any, all, min, max, sum, mean, median, prod,
            std, var, sem, kurt, skew }.
        skipna : bool, default True
            If True, skip NaN values.
        **kwargs
            Additional keyword arguments passed to the reduction function.
            Currently, `ddof` is the only supported kwarg.

        Returns
        -------
        scalar

        Raises
        ------
        TypeError : subclass does not define reductions
        """
        result = self._reduce_calc(name, skipna=skipna, keepdims=keepdims, **kwargs)
        if isinstance(result, pa.Array):
            return type(self)(result)
        else:
            return result

    def _reduce_calc(
        self, name: str, *, skipna: bool = True, keepdims: bool = False, **kwargs
    ):
        pa_result = self._reduce_pyarrow(name, skipna=skipna, **kwargs)

        if keepdims:
            if isinstance(pa_result, pa.Scalar):
                result = pa.array([pa_result.as_py()], type=pa_result.type)
            else:
                result = pa.array(
                    [pa_result],
                    type=to_pyarrow_type(infer_dtype_from_scalar(pa_result)[0]),
                )
            return result

        if pc.is_null(pa_result).as_py():
            return self.dtype.na_value
        elif isinstance(pa_result, pa.Scalar):
            return pa_result.as_py()
        else:
            return pa_result

    def _explode(self):
        """
        See Series.explode.__doc__.
        """
        # child class explode method supports only list types; return
        # default implementation for non list types.
        if not hasattr(self.dtype, "pyarrow_dtype") or (
            not pa.types.is_list(self.dtype.pyarrow_dtype)
        ):
            return super()._explode()
        values = self
        counts = pa.compute.list_value_length(values._pa_array)
        counts = counts.fill_null(1).to_numpy()
        fill_value = pa.scalar([None], type=self._pa_array.type)
        mask = counts == 0
        if mask.any():
            values = values.copy()
            values[mask] = fill_value
            counts = counts.copy()
            counts[mask] = 1
        values = values.fillna(fill_value)
        values = type(self)(pa.compute.list_flatten(values._pa_array))
        return values, counts

    def __setitem__(self, key, value) -> None:
        """Set one or more values inplace.

        Parameters
        ----------
        key : int, ndarray, or slice
            When called from, e.g. ``Series.__setitem__``, ``key`` will be
            one of

            * scalar int
            * ndarray of integers.
            * boolean ndarray
            * slice object

        value : ExtensionDtype.type, Sequence[ExtensionDtype.type], or object
            value or values to be set of ``key``.

        Returns
        -------
        None
        """
        # GH50085: unwrap 1D indexers
        if isinstance(key, tuple) and len(key) == 1:
            key = key[0]

        key = check_array_indexer(self, key)
        value = self._maybe_convert_setitem_value(value)

        if com.is_null_slice(key):
            # fast path (GH50248)
            data = self._if_else(True, value, self._pa_array)

        elif is_integer(key):
            # fast path
            key = cast(int, key)
            n = len(self)
            if key < 0:
                key += n
            if not 0 <= key < n:
                raise IndexError(
                    f"index {key} is out of bounds for axis 0 with size {n}"
                )
            if isinstance(value, pa.Scalar):
                value = value.as_py()
            elif is_list_like(value):
                raise ValueError("Length of indexer and values mismatch")
            chunks = [
                *self._pa_array[:key].chunks,
                pa.array([value], type=self._pa_array.type, from_pandas=True),
                *self._pa_array[key + 1 :].chunks,
            ]
            data = pa.chunked_array(chunks).combine_chunks()

        elif is_bool_dtype(key):
            key = np.asarray(key, dtype=np.bool_)
            data = self._replace_with_mask(self._pa_array, key, value)

        elif is_scalar(value) or isinstance(value, pa.Scalar):
            mask = np.zeros(len(self), dtype=np.bool_)
            mask[key] = True
            data = self._if_else(mask, value, self._pa_array)

        else:
            indices = np.arange(len(self))[key]
            if len(indices) != len(value):
                raise ValueError("Length of indexer and values mismatch")
            if len(indices) == 0:
                return
            argsort = np.argsort(indices)
            indices = indices[argsort]
            value = value.take(argsort)
            mask = np.zeros(len(self), dtype=np.bool_)
            mask[indices] = True
            data = self._replace_with_mask(self._pa_array, mask, value)

        if isinstance(data, pa.Array):
            data = pa.chunked_array([data])
        self._pa_array = data

    def _rank_calc(
        self,
        *,
        axis: AxisInt = 0,
        method: str = "average",
        na_option: str = "keep",
        ascending: bool = True,
        pct: bool = False,
    ):
        if axis != 0:
            ranked = super()._rank(
                axis=axis,
                method=method,
                na_option=na_option,
                ascending=ascending,
                pct=pct,
            )
            # keep dtypes consistent with the implementation below
            if method == "average" or pct:
                pa_type = pa.float64()
            else:
                pa_type = pa.uint64()
            result = pa.array(ranked, type=pa_type, from_pandas=True)
            return result

        data = self._pa_array.combine_chunks()
        sort_keys = "ascending" if ascending else "descending"
        null_placement = "at_start" if na_option == "top" else "at_end"
        tiebreaker = "min" if method == "average" else method

        result = pc.rank(
            data,
            sort_keys=sort_keys,
            null_placement=null_placement,
            tiebreaker=tiebreaker,
        )

        if na_option == "keep":
            mask = pc.is_null(self._pa_array)
            null = pa.scalar(None, type=result.type)
            result = pc.if_else(mask, null, result)

        if method == "average":
            result_max = pc.rank(
                data,
                sort_keys=sort_keys,
                null_placement=null_placement,
                tiebreaker="max",
            )
            result_max = result_max.cast(pa.float64())
            result_min = result.cast(pa.float64())
            result = pc.divide(pc.add(result_min, result_max), 2)

        if pct:
            if not pa.types.is_floating(result.type):
                result = result.cast(pa.float64())
            if method == "dense":
                divisor = pc.max(result)
            else:
                divisor = pc.count(result)
            result = pc.divide(result, divisor)

        return result

    def _rank(
        self,
        *,
        axis: AxisInt = 0,
        method: str = "average",
        na_option: str = "keep",
        ascending: bool = True,
        pct: bool = False,
    ):
        """
        See Series.rank.__doc__.
        """
        return self._convert_rank_result(
            self._rank_calc(
                axis=axis,
                method=method,
                na_option=na_option,
                ascending=ascending,
                pct=pct,
            )
        )

    def _quantile(self, qs: npt.NDArray[np.float64], interpolation: str) -> Self:
        """
        Compute the quantiles of self for each quantile in `qs`.

        Parameters
        ----------
        qs : np.ndarray[float64]
        interpolation: str

        Returns
        -------
        same type as self
        """
        pa_dtype = self._pa_array.type

        data = self._pa_array
        if pa.types.is_temporal(pa_dtype):
            # https://github.com/apache/arrow/issues/33769 in these cases
            #  we can cast to ints and back
            nbits = pa_dtype.bit_width
            if nbits == 32:
                data = data.cast(pa.int32())
            else:
                data = data.cast(pa.int64())

        result = pc.quantile(data, q=qs, interpolation=interpolation)

        if pa.types.is_temporal(pa_dtype):
            if pa.types.is_floating(result.type):
                result = pc.floor(result)
            nbits = pa_dtype.bit_width
            if nbits == 32:
                result = result.cast(pa.int32())
            else:
                result = result.cast(pa.int64())
            result = result.cast(pa_dtype)

        return type(self)(result)

    def _mode(self, dropna: bool = True) -> Self:
        """
        Returns the mode(s) of the ExtensionArray.

        Always returns `ExtensionArray` even if only one value.

        Parameters
        ----------
        dropna : bool, default True
            Don't consider counts of NA values.

        Returns
        -------
        same type as self
            Sorted, if possible.
        """
        pa_type = self._pa_array.type
        if pa.types.is_temporal(pa_type):
            nbits = pa_type.bit_width
            if nbits == 32:
                data = self._pa_array.cast(pa.int32())
            elif nbits == 64:
                data = self._pa_array.cast(pa.int64())
            else:
                raise NotImplementedError(pa_type)
        else:
            data = self._pa_array

        if dropna:
            data = data.drop_null()

        res = pc.value_counts(data)
        most_common = res.field("values").filter(
            pc.equal(res.field("counts"), pc.max(res.field("counts")))
        )

        if pa.types.is_temporal(pa_type):
            most_common = most_common.cast(pa_type)

        most_common = most_common.take(pc.array_sort_indices(most_common))
        return type(self)(most_common)

    def _maybe_convert_setitem_value(self, value):
        """Maybe convert value to be pyarrow compatible."""
        try:
            value = self._box_pa(value, self._pa_array.type)
        except pa.ArrowTypeError as err:
            msg = f"Invalid value '{value!s}' for dtype '{self.dtype}'"
            raise TypeError(msg) from err
        return value

    def interpolate(
        self,
        *,
        method: InterpolateOptions,
        axis: int,
        index,
        limit,
        limit_direction,
        limit_area,
        copy: bool,
        **kwargs,
    ) -> Self:
        """
        See NDFrame.interpolate.__doc__.
        """
        # NB: we return type(self) even if copy=False
        if not self.dtype._is_numeric:
            raise TypeError(f"Cannot interpolate with {self.dtype} dtype")

        mask = self.isna()
        if self.dtype.kind == "f":
            data = self._pa_array.to_numpy()
        elif self.dtype.kind in "iu":
            data = self.to_numpy(dtype="f8", na_value=0.0)
        else:
            raise NotImplementedError(
                f"interpolate is not implemented for dtype={self.dtype}"
            )

        missing.interpolate_2d_inplace(
            data,
            method=method,
            axis=0,
            index=index,
            limit=limit,
            limit_direction=limit_direction,
            limit_area=limit_area,
            mask=mask,
            **kwargs,
        )
        return type(self)(self._box_pa_array(pa.array(data, mask=mask)))

    @classmethod
    def _if_else(
        cls,
        cond: npt.NDArray[np.bool_] | bool,
        left: ArrayLike | Scalar,
        right: ArrayLike | Scalar,
    ):
        """
        Choose values based on a condition.

        Analogous to pyarrow.compute.if_else, with logic
        to fallback to numpy for unsupported types.

        Parameters
        ----------
        cond : npt.NDArray[np.bool_] or bool
        left : ArrayLike | Scalar
        right : ArrayLike | Scalar

        Returns
        -------
        pa.Array
        """
        try:
            return pc.if_else(cond, left, right)
        except pa.ArrowNotImplementedError:
            pass

        def _to_numpy_and_type(value) -> tuple[np.ndarray, pa.DataType | None]:
            if isinstance(value, (pa.Array, pa.ChunkedArray)):
                pa_type = value.type
            elif isinstance(value, pa.Scalar):
                pa_type = value.type
                value = value.as_py()
            else:
                pa_type = None
            return np.array(value, dtype=object), pa_type

        left, left_type = _to_numpy_and_type(left)
        right, right_type = _to_numpy_and_type(right)
        pa_type = left_type or right_type
        result = np.where(cond, left, right)
        return pa.array(result, type=pa_type, from_pandas=True)

    @classmethod
    def _replace_with_mask(
        cls,
        values: pa.Array | pa.ChunkedArray,
        mask: npt.NDArray[np.bool_] | bool,
        replacements: ArrayLike | Scalar,
    ):
        """
        Replace items selected with a mask.

        Analogous to pyarrow.compute.replace_with_mask, with logic
        to fallback to numpy for unsupported types.

        Parameters
        ----------
        values : pa.Array or pa.ChunkedArray
        mask : npt.NDArray[np.bool_] or bool
        replacements : ArrayLike or Scalar
            Replacement value(s)

        Returns
        -------
        pa.Array or pa.ChunkedArray
        """
        if isinstance(replacements, pa.ChunkedArray):
            # replacements must be array or scalar, not ChunkedArray
            replacements = replacements.combine_chunks()
        if isinstance(values, pa.ChunkedArray) and pa.types.is_boolean(values.type):
            # GH#52059 replace_with_mask segfaults for chunked array
            # https://github.com/apache/arrow/issues/34634
            values = values.combine_chunks()
        try:
            return pc.replace_with_mask(values, mask, replacements)
        except pa.ArrowNotImplementedError:
            pass
        if isinstance(replacements, pa.Array):
            replacements = np.array(replacements, dtype=object)
        elif isinstance(replacements, pa.Scalar):
            replacements = replacements.as_py()
        result = np.array(values, dtype=object)
        result[mask] = replacements
        return pa.array(result, type=values.type, from_pandas=True)

    # ------------------------------------------------------------------
    # GroupBy Methods

    def _to_masked(self):
        pa_dtype = self._pa_array.type

        if pa.types.is_floating(pa_dtype) or pa.types.is_integer(pa_dtype):
            na_value = 1
        elif pa.types.is_boolean(pa_dtype):
            na_value = True
        else:
            raise NotImplementedError

        dtype = _arrow_dtype_mapping()[pa_dtype]
        mask = self.isna()
        arr = self.to_numpy(dtype=dtype.numpy_dtype, na_value=na_value)
        return dtype.construct_array_type()(arr, mask)

    def _groupby_op(
        self,
        *,
        how: str,
        has_dropped_na: bool,
        min_count: int,
        ngroups: int,
        ids: npt.NDArray[np.intp],
        **kwargs,
    ):
        if isinstance(self.dtype, StringDtype):
            if how in [
                "prod",
                "mean",
                "median",
                "cumsum",
                "cumprod",
                "std",
                "sem",
                "var",
                "skew",
            ]:
                raise TypeError(
                    f"dtype '{self.dtype}' does not support operation '{how}'"
                )
            return super()._groupby_op(
                how=how,
                has_dropped_na=has_dropped_na,
                min_count=min_count,
                ngroups=ngroups,
                ids=ids,
                **kwargs,
            )

        # maybe convert to a compatible dtype optimized for groupby
        values: ExtensionArray
        pa_type = self._pa_array.type
        if pa.types.is_timestamp(pa_type):
            values = self._to_datetimearray()
        elif pa.types.is_duration(pa_type):
            values = self._to_timedeltaarray()
        else:
            values = self._to_masked()

        result = values._groupby_op(
            how=how,
            has_dropped_na=has_dropped_na,
            min_count=min_count,
            ngroups=ngroups,
            ids=ids,
            **kwargs,
        )
        if isinstance(result, np.ndarray):
            return result
        return type(self)._from_sequence(result, copy=False)

    def _apply_elementwise(self, func: Callable) -> list[list[Any]]:
        """Apply a callable to each element while maintaining the chunking structure."""
        return [
            [
                None if val is None else func(val)
                for val in chunk.to_numpy(zero_copy_only=False)
            ]
            for chunk in self._pa_array.iterchunks()
        ]

    def _convert_bool_result(self, result, na=lib.no_default, method_name=None):
        if na is not lib.no_default and not isna(
            na
        ):  # pyright: ignore [reportGeneralTypeIssues]
            result = result.fill_null(na)
        return type(self)(result)

    def _convert_int_result(self, result):
        return type(self)(result)

    def _convert_rank_result(self, result):
        return type(self)(result)

    def _str_count(self, pat: str, flags: int = 0):
        if flags:
            raise NotImplementedError(f"count not implemented with {flags=}")
        return type(self)(pc.count_substring_regex(self._pa_array, pat))

    def _str_repeat(self, repeats: int | Sequence[int]):
        if not isinstance(repeats, int):
            raise NotImplementedError(
                f"repeat is not implemented when repeats is {type(repeats).__name__}"
            )
        else:
            return type(self)(pc.binary_repeat(self._pa_array, repeats))

    def _str_join(self, sep: str):
        if pa.types.is_string(self._pa_array.type) or pa.types.is_large_string(
            self._pa_array.type
        ):
            result = self._apply_elementwise(list)
            result = pa.chunked_array(result, type=pa.list_(pa.string()))
        else:
            result = self._pa_array
        return type(self)(pc.binary_join(result, sep))

    def _str_partition(self, sep: str, expand: bool):
        predicate = lambda val: val.partition(sep)
        result = self._apply_elementwise(predicate)
        return type(self)(pa.chunked_array(result))

    def _str_rpartition(self, sep: str, expand: bool):
        predicate = lambda val: val.rpartition(sep)
        result = self._apply_elementwise(predicate)
        return type(self)(pa.chunked_array(result))

    def _str_casefold(self):
        predicate = lambda val: val.casefold()
        result = self._apply_elementwise(predicate)
        return type(self)(pa.chunked_array(result))

    def _str_encode(self, encoding: str, errors: str = "strict"):
        predicate = lambda val: val.encode(encoding, errors)
        result = self._apply_elementwise(predicate)
        return type(self)(pa.chunked_array(result))

    def _str_extract(self, pat: str, flags: int = 0, expand: bool = True):
        if flags:
            raise NotImplementedError("Only flags=0 is implemented.")
        groups = re.compile(pat).groupindex.keys()
        if len(groups) == 0:
            raise ValueError(f"{pat=} must contain a symbolic group name.")
        result = pc.extract_regex(self._pa_array, pat)
        if expand:
            return {
                col: type(self)(pc.struct_field(result, [i]))
                for col, i in zip(groups, range(result.type.num_fields))
            }
        else:
            return type(self)(pc.struct_field(result, [0]))

    def _str_findall(self, pat: str, flags: int = 0):
        regex = re.compile(pat, flags=flags)
        predicate = lambda val: regex.findall(val)
        result = self._apply_elementwise(predicate)
        return type(self)(pa.chunked_array(result))

    def _str_get_dummies(self, sep: str = "|"):
        split = pc.split_pattern(self._pa_array, sep)
        flattened_values = pc.list_flatten(split)
        uniques = flattened_values.unique()
        uniques_sorted = uniques.take(pa.compute.array_sort_indices(uniques))
        lengths = pc.list_value_length(split).fill_null(0).to_numpy()
        n_rows = len(self)
        n_cols = len(uniques)
        indices = pc.index_in(flattened_values, uniques_sorted).to_numpy()
        indices = indices + np.arange(n_rows).repeat(lengths) * n_cols
        dummies = np.zeros(n_rows * n_cols, dtype=np.bool_)
        dummies[indices] = True
        dummies = dummies.reshape((n_rows, n_cols))
        result = type(self)(pa.array(list(dummies)))
        return result, uniques_sorted.to_pylist()

    def _str_index(self, sub: str, start: int = 0, end: int | None = None):
        predicate = lambda val: val.index(sub, start, end)
        result = self._apply_elementwise(predicate)
        return type(self)(pa.chunked_array(result))

    def _str_rindex(self, sub: str, start: int = 0, end: int | None = None):
        predicate = lambda val: val.rindex(sub, start, end)
        result = self._apply_elementwise(predicate)
        return type(self)(pa.chunked_array(result))

    def _str_normalize(self, form: str):
        predicate = lambda val: unicodedata.normalize(form, val)
        result = self._apply_elementwise(predicate)
        return type(self)(pa.chunked_array(result))

    def _str_rfind(self, sub: str, start: int = 0, end=None):
        predicate = lambda val: val.rfind(sub, start, end)
        result = self._apply_elementwise(predicate)
        return type(self)(pa.chunked_array(result))

    def _str_split(
        self,
        pat: str | None = None,
        n: int | None = -1,
        expand: bool = False,
        regex: bool | None = None,
    ):
        if n in {-1, 0}:
            n = None
        if pat is None:
            split_func = pc.utf8_split_whitespace
        elif regex:
            split_func = functools.partial(pc.split_pattern_regex, pattern=pat)
        else:
            split_func = functools.partial(pc.split_pattern, pattern=pat)
        return type(self)(split_func(self._pa_array, max_splits=n))

    def _str_rsplit(self, pat: str | None = None, n: int | None = -1):
        if n in {-1, 0}:
            n = None
        if pat is None:
            return type(self)(
                pc.utf8_split_whitespace(self._pa_array, max_splits=n, reverse=True)
            )
        else:
            return type(self)(
                pc.split_pattern(self._pa_array, pat, max_splits=n, reverse=True)
            )

    def _str_translate(self, table: dict[int, str]):
        predicate = lambda val: val.translate(table)
        result = self._apply_elementwise(predicate)
        return type(self)(pa.chunked_array(result))

    def _str_wrap(self, width: int, **kwargs):
        kwargs["width"] = width
        tw = textwrap.TextWrapper(**kwargs)
        predicate = lambda val: "\n".join(tw.wrap(val))
        result = self._apply_elementwise(predicate)
        return type(self)(pa.chunked_array(result))

    @property
    def _dt_days(self):
        return type(self)(
            pa.array(self._to_timedeltaarray().days, from_pandas=True, type=pa.int32())
        )

    @property
    def _dt_hours(self):
        return type(self)(
            pa.array(
                [
                    td.components.hours if td is not NaT else None
                    for td in self._to_timedeltaarray()
                ],
                type=pa.int32(),
            )
        )

    @property
    def _dt_minutes(self):
        return type(self)(
            pa.array(
                [
                    td.components.minutes if td is not NaT else None
                    for td in self._to_timedeltaarray()
                ],
                type=pa.int32(),
            )
        )

    @property
    def _dt_seconds(self):
        return type(self)(
            pa.array(
                self._to_timedeltaarray().seconds, from_pandas=True, type=pa.int32()
            )
        )

    @property
    def _dt_milliseconds(self):
        return type(self)(
            pa.array(
                [
                    td.components.milliseconds if td is not NaT else None
                    for td in self._to_timedeltaarray()
                ],
                type=pa.int32(),
            )
        )

    @property
    def _dt_microseconds(self):
        return type(self)(
            pa.array(
                self._to_timedeltaarray().microseconds,
                from_pandas=True,
                type=pa.int32(),
            )
        )

    @property
    def _dt_nanoseconds(self):
        return type(self)(
            pa.array(
                self._to_timedeltaarray().nanoseconds, from_pandas=True, type=pa.int32()
            )
        )

    def _dt_to_pytimedelta(self):
        data = self._pa_array.to_pylist()
        if self._dtype.pyarrow_dtype.unit == "ns":
            data = [None if ts is None else ts.to_pytimedelta() for ts in data]
        return np.array(data, dtype=object)

    def _dt_total_seconds(self):
        return type(self)(
            pa.array(self._to_timedeltaarray().total_seconds(), from_pandas=True)
        )

    def _dt_as_unit(self, unit: str):
        if pa.types.is_date(self.dtype.pyarrow_dtype):
            raise NotImplementedError("as_unit not implemented for date types")
        pd_array = self._maybe_convert_datelike_array()
        # Don't just cast _pa_array in order to follow pandas unit conversion rules
        return type(self)(pa.array(pd_array.as_unit(unit), from_pandas=True))

    @property
    def _dt_year(self):
        return type(self)(pc.year(self._pa_array))

    @property
    def _dt_day(self):
        return type(self)(pc.day(self._pa_array))

    @property
    def _dt_day_of_week(self):
        return type(self)(pc.day_of_week(self._pa_array))

    _dt_dayofweek = _dt_day_of_week
    _dt_weekday = _dt_day_of_week

    @property
    def _dt_day_of_year(self):
        return type(self)(pc.day_of_year(self._pa_array))

    _dt_dayofyear = _dt_day_of_year

    @property
    def _dt_hour(self):
        return type(self)(pc.hour(self._pa_array))

    def _dt_isocalendar(self):
        return type(self)(pc.iso_calendar(self._pa_array))

    @property
    def _dt_is_leap_year(self):
        return type(self)(pc.is_leap_year(self._pa_array))

    @property
    def _dt_is_month_start(self):
        return type(self)(pc.equal(pc.day(self._pa_array), 1))

    @property
    def _dt_is_month_end(self):
        result = pc.equal(
            pc.days_between(
                pc.floor_temporal(self._pa_array, unit="day"),
                pc.ceil_temporal(self._pa_array, unit="month"),
            ),
            1,
        )
        return type(self)(result)

    @property
    def _dt_is_year_start(self):
        return type(self)(
            pc.and_(
                pc.equal(pc.month(self._pa_array), 1),
                pc.equal(pc.day(self._pa_array), 1),
            )
        )

    @property
    def _dt_is_year_end(self):
        return type(self)(
            pc.and_(
                pc.equal(pc.month(self._pa_array), 12),
                pc.equal(pc.day(self._pa_array), 31),
            )
        )

    @property
    def _dt_is_quarter_start(self):
        result = pc.equal(
            pc.floor_temporal(self._pa_array, unit="quarter"),
            pc.floor_temporal(self._pa_array, unit="day"),
        )
        return type(self)(result)

    @property
    def _dt_is_quarter_end(self):
        result = pc.equal(
            pc.days_between(
                pc.floor_temporal(self._pa_array, unit="day"),
                pc.ceil_temporal(self._pa_array, unit="quarter"),
            ),
            1,
        )
        return type(self)(result)

    @property
    def _dt_days_in_month(self):
        result = pc.days_between(
            pc.floor_temporal(self._pa_array, unit="month"),
            pc.ceil_temporal(self._pa_array, unit="month"),
        )
        return type(self)(result)

    _dt_daysinmonth = _dt_days_in_month

    @property
    def _dt_microsecond(self):
        return type(self)(pc.microsecond(self._pa_array))

    @property
    def _dt_minute(self):
        return type(self)(pc.minute(self._pa_array))

    @property
    def _dt_month(self):
        return type(self)(pc.month(self._pa_array))

    @property
    def _dt_nanosecond(self):
        return type(self)(pc.nanosecond(self._pa_array))

    @property
    def _dt_quarter(self):
        return type(self)(pc.quarter(self._pa_array))

    @property
    def _dt_second(self):
        return type(self)(pc.second(self._pa_array))

    @property
    def _dt_date(self):
        return type(self)(self._pa_array.cast(pa.date32()))

    @property
    def _dt_time(self):
        unit = (
            self.dtype.pyarrow_dtype.unit
            if self.dtype.pyarrow_dtype.unit in {"us", "ns"}
            else "ns"
        )
        return type(self)(self._pa_array.cast(pa.time64(unit)))

    @property
    def _dt_tz(self):
        return timezones.maybe_get_tz(self.dtype.pyarrow_dtype.tz)

    @property
    def _dt_unit(self):
        return self.dtype.pyarrow_dtype.unit

    def _dt_normalize(self):
        return type(self)(pc.floor_temporal(self._pa_array, 1, "day"))

    def _dt_strftime(self, format: str):
        return type(self)(pc.strftime(self._pa_array, format=format))

    def _round_temporally(
        self,
        method: Literal["ceil", "floor", "round"],
        freq,
        ambiguous: TimeAmbiguous = "raise",
        nonexistent: TimeNonexistent = "raise",
    ):
        if ambiguous != "raise":
            raise NotImplementedError("ambiguous is not supported.")
        if nonexistent != "raise":
            raise NotImplementedError("nonexistent is not supported.")
        offset = to_offset(freq)
        if offset is None:
            raise ValueError(f"Must specify a valid frequency: {freq}")
        pa_supported_unit = {
            "Y": "year",
            "YS": "year",
            "Q": "quarter",
            "QS": "quarter",
            "M": "month",
            "MS": "month",
            "W": "week",
            "D": "day",
            "h": "hour",
            "min": "minute",
            "s": "second",
            "ms": "millisecond",
            "us": "microsecond",
            "ns": "nanosecond",
        }
        unit = pa_supported_unit.get(offset._prefix, None)
        if unit is None:
            raise ValueError(f"{freq=} is not supported")
        multiple = offset.n
        rounding_method = getattr(pc, f"{method}_temporal")
        return type(self)(rounding_method(self._pa_array, multiple=multiple, unit=unit))

    def _dt_ceil(
        self,
        freq,
        ambiguous: TimeAmbiguous = "raise",
        nonexistent: TimeNonexistent = "raise",
    ):
        return self._round_temporally("ceil", freq, ambiguous, nonexistent)

    def _dt_floor(
        self,
        freq,
        ambiguous: TimeAmbiguous = "raise",
        nonexistent: TimeNonexistent = "raise",
    ):
        return self._round_temporally("floor", freq, ambiguous, nonexistent)

    def _dt_round(
        self,
        freq,
        ambiguous: TimeAmbiguous = "raise",
        nonexistent: TimeNonexistent = "raise",
    ):
        return self._round_temporally("round", freq, ambiguous, nonexistent)

    def _dt_day_name(self, locale: str | None = None):
        if locale is None:
            locale = "C"
        return type(self)(pc.strftime(self._pa_array, format="%A", locale=locale))

    def _dt_month_name(self, locale: str | None = None):
        if locale is None:
            locale = "C"
        return type(self)(pc.strftime(self._pa_array, format="%B", locale=locale))

    def _dt_to_pydatetime(self):
        if pa.types.is_date(self.dtype.pyarrow_dtype):
            raise ValueError(
                f"to_pydatetime cannot be called with {self.dtype.pyarrow_dtype} type. "
                "Convert to pyarrow timestamp type."
            )
        data = self._pa_array.to_pylist()
        if self._dtype.pyarrow_dtype.unit == "ns":
            data = [None if ts is None else ts.to_pydatetime(warn=False) for ts in data]
        return np.array(data, dtype=object)

    def _dt_tz_localize(
        self,
        tz,
        ambiguous: TimeAmbiguous = "raise",
        nonexistent: TimeNonexistent = "raise",
    ):
        if ambiguous != "raise":
            raise NotImplementedError(f"{ambiguous=} is not supported")
        nonexistent_pa = {
            "raise": "raise",
            "shift_backward": "earliest",
            "shift_forward": "latest",
        }.get(
            nonexistent, None  # type: ignore[arg-type]
        )
        if nonexistent_pa is None:
            raise NotImplementedError(f"{nonexistent=} is not supported")
        if tz is None:
            result = self._pa_array.cast(pa.timestamp(self.dtype.pyarrow_dtype.unit))
        else:
            result = pc.assume_timezone(
                self._pa_array, str(tz), ambiguous=ambiguous, nonexistent=nonexistent_pa
            )
        return type(self)(result)

    def _dt_tz_convert(self, tz):
        if self.dtype.pyarrow_dtype.tz is None:
            raise TypeError(
                "Cannot convert tz-naive timestamps, use tz_localize to localize"
            )
        current_unit = self.dtype.pyarrow_dtype.unit
        result = self._pa_array.cast(pa.timestamp(current_unit, tz))
        return type(self)(result)


def transpose_homogeneous_pyarrow(
    arrays: Sequence[ArrowExtensionArray],
) -> list[ArrowExtensionArray]:
    """Transpose arrow extension arrays in a list, but faster.

    Input should be a list of arrays of equal length and all have the same
    dtype. The caller is responsible for ensuring validity of input data.
    """
    arrays = list(arrays)
    nrows, ncols = len(arrays[0]), len(arrays)
    indices = np.arange(nrows * ncols).reshape(ncols, nrows).T.flatten()
    arr = pa.chunked_array([chunk for arr in arrays for chunk in arr._pa_array.chunks])
    arr = arr.take(indices)
    return [ArrowExtensionArray(arr.slice(i * ncols, ncols)) for i in range(nrows)]
```
