## Supplementary software v0.2.1 for "Virtual control arms for paediatric myopia trials: external validation of axial-elongation models": extension_types.py

```
from __future__ import annotations

import json
from typing import TYPE_CHECKING

import pyarrow

from pandas.compat import pa_version_under14p1

from pandas.core.dtypes.dtypes import (
    IntervalDtype,
    PeriodDtype,
)

from pandas.core.arrays.interval import VALID_CLOSED

if TYPE_CHECKING:
    from pandas._typing import IntervalClosedType


class ArrowPeriodType(pyarrow.ExtensionType):
    def __init__(self, freq) -> None:
        # attributes need to be set first before calling
        # super init (as that calls serialize)
        self._freq = freq
        pyarrow.ExtensionType.__init__(self, pyarrow.int64(), "pandas.period")

    @property
    def freq(self):
        return self._freq

    def __arrow_ext_serialize__(self) -> bytes:
        metadata = {"freq": self.freq}
        return json.dumps(metadata).encode()

    @classmethod
    def __arrow_ext_deserialize__(cls, storage_type, serialized) -> ArrowPeriodType:
        metadata = json.loads(serialized.decode())
        return ArrowPeriodType(metadata["freq"])

    def __eq__(self, other):
        if isinstance(other, pyarrow.BaseExtensionType):
            return type(self) == type(other) and self.freq == other.freq
        else:
            return NotImplemented

    def __ne__(self, other) -> bool:
        return not self == other

    def __hash__(self) -> int:
        return hash((str(self), self.freq))

    def to_pandas_dtype(self) -> PeriodDtype:
        return PeriodDtype(freq=self.freq)


# register the type with a dummy instance
_period_type = ArrowPeriodType("D")
pyarrow.register_extension_type(_period_type)


class ArrowIntervalType(pyarrow.ExtensionType):
    def __init__(self, subtype, closed: IntervalClosedType) -> None:
        # attributes need to be set first before calling
        # super init (as that calls serialize)
        assert closed in VALID_CLOSED
        self._closed: IntervalClosedType = closed
        if not isinstance(subtype, pyarrow.DataType):
            subtype = pyarrow.type_for_alias(str(subtype))
        self._subtype = subtype

        storage_type = pyarrow.struct([("left", subtype), ("right", subtype)])
        pyarrow.ExtensionType.__init__(self, storage_type, "pandas.interval")

    @property
    def subtype(self):
        return self._subtype

    @property
    def closed(self) -> IntervalClosedType:
        return self._closed

    def __arrow_ext_serialize__(self) -> bytes:
        metadata = {"subtype": str(self.subtype), "closed": self.closed}
        return json.dumps(metadata).encode()

    @classmethod
    def __arrow_ext_deserialize__(cls, storage_type, serialized) -> ArrowIntervalType:
        metadata = json.loads(serialized.decode())
        subtype = pyarrow.type_for_alias(metadata["subtype"])
        closed = metadata["closed"]
        return ArrowIntervalType(subtype, closed)

    def __eq__(self, other):
        if isinstance(other, pyarrow.BaseExtensionType):
            return (
                type(self) == type(other)
                and self.subtype == other.subtype
                and self.closed == other.closed
            )
        else:
            return NotImplemented

    def __ne__(self, other) -> bool:
        return not self == other

    def __hash__(self) -> int:
        return hash((str(self), str(self.subtype), self.closed))

    def to_pandas_dtype(self) -> IntervalDtype:
        return IntervalDtype(self.subtype.to_pandas_dtype(), self.closed)


# register the type with a dummy instance
_interval_type = ArrowIntervalType(pyarrow.int64(), "left")
pyarrow.register_extension_type(_interval_type)


_ERROR_MSG = """\
Disallowed deserialization of 'arrow.py_extension_type':
storage_type = {storage_type}
serialized = {serialized}
pickle disassembly:\n{pickle_disassembly}

Reading of untrusted Parquet or Feather files with a PyExtensionType column
allows arbitrary code execution.
If you trust this file, you can enable reading the extension type by one of:

- upgrading to pyarrow >= 14.0.1, and call `pa.PyExtensionType.set_auto_load(True)`
- install pyarrow-hotfix (`pip install pyarrow-hotfix`) and disable it by running
  `import pyarrow_hotfix; pyarrow_hotfix.uninstall()`

We strongly recommend updating your Parquet/Feather files to use extension types
derived from `pyarrow.ExtensionType` instead, and register this type explicitly.
"""


def patch_pyarrow():
    # starting from pyarrow 14.0.1, it has its own mechanism
    if not pa_version_under14p1:
        return

    # if https://github.com/pitrou/pyarrow-hotfix was installed and enabled
    if getattr(pyarrow, "_hotfix_installed", False):
        return

    class ForbiddenExtensionType(pyarrow.ExtensionType):
        def __arrow_ext_serialize__(self):
            return b""

        @classmethod
        def __arrow_ext_deserialize__(cls, storage_type, serialized):
            import io
            import pickletools

            out = io.StringIO()
            pickletools.dis(serialized, out)
            raise RuntimeError(
                _ERROR_MSG.format(
                    storage_type=storage_type,
                    serialized=serialized,
                    pickle_disassembly=out.getvalue(),
                )
            )

    pyarrow.unregister_extension_type("arrow.py_extension_type")
    pyarrow.register_extension_type(
        ForbiddenExtensionType(pyarrow.null(), "arrow.py_extension_type")
    )

    pyarrow._hotfix_installed = True


patch_pyarrow()
```
