## Supplementary software v0.2.1 for "Virtual control arms for paediatric myopia trials: external validation of axial-elongation models": base.py

```
"""
An interface for extending pandas with custom arrays.

.. warning::

   This is an experimental API and subject to breaking changes
   without warning.
"""
from __future__ import annotations

import operator
from typing import (
    TYPE_CHECKING,
    Any,
    Callable,
    ClassVar,
    Literal,
    cast,
    overload,
)
import warnings

import numpy as np

from pandas._libs import (
    algos as libalgos,
    lib,
)
from pandas.compat import set_function_name
from pandas.compat.numpy import function as nv
from pandas.errors import AbstractMethodError
from pandas.util._decorators import (
    Appender,
    Substitution,
    cache_readonly,
)
from pandas.util._exceptions import find_stack_level
from pandas.util._validators import (
    validate_bool_kwarg,
    validate_fillna_kwargs,
    validate_insert_loc,
)

from pandas.core.dtypes.cast import maybe_cast_pointwise_result
from pandas.core.dtypes.common import (
    is_list_like,
    is_scalar,
    pandas_dtype,
)
from pandas.core.dtypes.dtypes import ExtensionDtype
from pandas.core.dtypes.generic import (
    ABCDataFrame,
    ABCIndex,
    ABCSeries,
)
from pandas.core.dtypes.missing import isna

from pandas.core import (
    arraylike,
    missing,
    roperator,
)
from pandas.core.algorithms import (
    duplicated,
    factorize_array,
    isin,
    map_array,
    mode,
    rank,
    unique,
)
from pandas.core.array_algos.quantile import quantile_with_mask
from pandas.core.missing import _fill_limit_area_1d
from pandas.core.sorting import (
    nargminmax,
    nargsort,
)

if TYPE_CHECKING:
    from collections.abc import (
        Iterator,
        Sequence,
    )

    from pandas._typing import (
        ArrayLike,
        AstypeArg,
        AxisInt,
        Dtype,
        DtypeObj,
        FillnaOptions,
        InterpolateOptions,
        NumpySorter,
        NumpyValueArrayLike,
        PositionalIndexer,
        ScalarIndexer,
        Self,
        SequenceIndexer,
        Shape,
        SortKind,
        TakeIndexer,
        npt,
    )

    from pandas import Index

_extension_array_shared_docs: dict[str, str] = {}


class ExtensionArray:
    """
    Abstract base class for custom 1-D array types.

    pandas will recognize instances of this class as proper arrays
    with a custom type and will not attempt to coerce them to objects. They
    may be stored directly inside a :class:`DataFrame` or :class:`Series`.

    Attributes
    ----------
    dtype
    nbytes
    ndim
    shape

    Methods
    -------
    argsort
    astype
    copy
    dropna
    duplicated
    factorize
    fillna
    equals
    insert
    interpolate
    isin
    isna
    ravel
    repeat
    searchsorted
    shift
    take
    tolist
    unique
    view
    _accumulate
    _concat_same_type
    _explode
    _formatter
    _from_factorized
    _from_sequence
    _from_sequence_of_strings
    _hash_pandas_object
    _pad_or_backfill
    _reduce
    _values_for_argsort
    _values_for_factorize

    Notes
    -----
    The interface includes the following abstract methods that must be
    implemented by subclasses:

    * _from_sequence
    * _from_factorized
    * __getitem__
    * __len__
    * __eq__
    * dtype
    * nbytes
    * isna
    * take
    * copy
    * _concat_same_type
    * interpolate

    A default repr displaying the type, (truncated) data, length,
    and dtype is provided. It can be customized or replaced by
    by overriding:

    * __repr__ : A default repr for the ExtensionArray.
    * _formatter : Print scalars inside a Series or DataFrame.

    Some methods require casting the ExtensionArray to an ndarray of Python
    objects with ``self.astype(object)``, which may be expensive. When
    performance is a concern, we highly recommend overriding the following
    methods:

    * fillna
    * _pad_or_backfill
    * dropna
    * unique
    * factorize / _values_for_factorize
    * argsort, argmax, argmin / _values_for_argsort
    * searchsorted
    * map

    The remaining methods implemented on this class should be performant,
    as they only compose abstract methods. Still, a more efficient
    implementation may be available, and these methods can be overridden.

    One can implement methods to handle array accumulations or reductions.

    * _accumulate
    * _reduce

    One can implement methods to handle parsing from strings that will be used
    in methods such as ``pandas.io.parsers.read_csv``.

    * _from_sequence_of_strings

    This class does not inherit from 'abc.ABCMeta' for performance reasons.
    Methods and properties required by the interface raise
    ``pandas.errors.AbstractMethodError`` and no ``register`` method is
    provided for registering virtual subclasses.

    ExtensionArrays are limited to 1 dimension.

    They may be backed by none, one, or many NumPy arrays. For example,
    ``pandas.Categorical`` is an extension array backed by two arrays,
    one for codes and one for categories. An array of IPv6 address may
    be backed by a NumPy structured array with two fields, one for the
    lower 64 bits and one for the upper 64 bits. Or they may be backed
    by some other storage type, like Python lists. Pandas makes no
    assumptions on how the data are stored, just that it can be converted
    to a NumPy array.
    The ExtensionArray interface does not impose any rules on how this data
    is stored. However, currently, the backing data cannot be stored in
    attributes called ``.values`` or ``._values`` to ensure full compatibility
    with pandas internals. But other names as ``.data``, ``._data``,
    ``._items``, ... can be freely used.

    If implementing NumPy's ``__array_ufunc__`` interface, pandas expects
    that

    1. You defer by returning ``NotImplemented`` when any Series are present
       in `inputs`. Pandas will extract the arrays and call the ufunc again.
    2. You define a ``_HANDLED_TYPES`` tuple as an attribute on the class.
       Pandas inspect this to determine whether the ufunc is valid for the
       types present.

    See :ref:`extending.extension.ufunc` for more.

    By default, ExtensionArrays are not hashable.  Immutable subclasses may
    override this behavior.

    Examples
    --------
    Please see the following:

    https://github.com/pandas-dev/pandas/blob/main/pandas/tests/extension/list/array.py
    """

    # '_typ' is for pandas.core.dtypes.generic.ABCExtensionArray.
    # Don't override this.
    _typ = "extension"

    # similar to __array_priority__, positions ExtensionArray after Index,
    #  Series, and DataFrame.  EA subclasses may override to choose which EA
    #  subclass takes priority. If overriding, the value should always be
    #  strictly less than 2000 to be below Index.__pandas_priority__.
    __pandas_priority__ = 1000

    # ------------------------------------------------------------------------
    # Constructors
    # ------------------------------------------------------------------------

    @classmethod
    def _from_sequence(cls, scalars, *, dtype: Dtype | None = None, copy: bool = False):
        """
        Construct a new ExtensionArray from a sequence of scalars.

        Parameters
        ----------
        scalars : Sequence
            Each element will be an instance of the scalar type for this
            array, ``cls.dtype.type`` or be converted into this type in this method.
        dtype : dtype, optional
            Construct for this particular dtype. This should be a Dtype
            compatible with the ExtensionArray.
        copy : bool, default False
            If True, copy the underlying data.

        Returns
        -------
        ExtensionArray

        Examples
        --------
        >>> pd.arrays.IntegerArray._from_sequence([4, 5])
        <IntegerArray>
        [4, 5]
        Length: 2, dtype: Int64
        """
        raise AbstractMethodError(cls)

    @classmethod
    def _from_scalars(cls, scalars, *, dtype: DtypeObj) -> Self:
        """
        Strict analogue to _from_sequence, allowing only sequences of scalars
        that should be specifically inferred to the given dtype.

        Parameters
        ----------
        scalars : sequence
        dtype : ExtensionDtype

        Raises
        ------
        TypeError or ValueError

        Notes
        -----
        This is called in a try/except block when casting the result of a
        pointwise operation.
        """
        try:
            return cls._from_sequence(scalars, dtype=dtype, copy=False)
        except (ValueError, TypeError):
            raise
        except Exception:
            warnings.warn(
                "_from_scalars should only raise ValueError or TypeError. "
                "Consider overriding _from_scalars where appropriate.",
                stacklevel=find_stack_level(),
            )
            raise

    @classmethod
    def _from_sequence_of_strings(
        cls, strings, *, dtype: Dtype | None = None, copy: bool = False
    ):
        """
        Construct a new ExtensionArray from a sequence of strings.

        Parameters
        ----------
        strings : Sequence
            Each element will be an instance of the scalar type for this
            array, ``cls.dtype.type``.
        dtype : dtype, optional
            Construct for this particular dtype. This should be a Dtype
            compatible with the ExtensionArray.
        copy : bool, default False
            If True, copy the underlying data.

        Returns
        -------
        ExtensionArray

        Examples
        --------
        >>> pd.arrays.IntegerArray._from_sequence_of_strings(["1", "2", "3"])
        <IntegerArray>
        [1, 2, 3]
        Length: 3, dtype: Int64
        """
        raise AbstractMethodError(cls)

    @classmethod
    def _from_factorized(cls, values, original):
        """
        Reconstruct an ExtensionArray after factorization.

        Parameters
        ----------
        values : ndarray
            An integer ndarray with the factorized values.
        original : ExtensionArray
            The original ExtensionArray that factorize was called on.

        See Also
        --------
        factorize : Top-level factorize method that dispatches here.
        ExtensionArray.factorize : Encode the extension array as an enumerated type.

        Examples
        --------
        >>> interv_arr = pd.arrays.IntervalArray([pd.Interval(0, 1),
        ...                                      pd.Interval(1, 5), pd.Interval(1, 5)])
        >>> codes, uniques = pd.factorize(interv_arr)
        >>> pd.arrays.IntervalArray._from_factorized(uniques, interv_arr)
        <IntervalArray>
        [(0, 1], (1, 5]]
        Length: 2, dtype: interval[int64, right]
        """
        raise AbstractMethodError(cls)

    # ------------------------------------------------------------------------
    # Must be a Sequence
    # ------------------------------------------------------------------------
    @overload
    def __getitem__(self, item: ScalarIndexer) -> Any:
        ...

    @overload
    def __getitem__(self, item: SequenceIndexer) -> Self:
        ...

    def __getitem__(self, item: PositionalIndexer) -> Self | Any:
        """
        Select a subset of self.

        Parameters
        ----------
        item : int, slice, or ndarray
            * int: The position in 'self' to get.

            * slice: A slice object, where 'start', 'stop', and 'step' are
              integers or None

            * ndarray: A 1-d boolean NumPy ndarray the same length as 'self'

            * list[int]:  A list of int

        Returns
        -------
        item : scalar or ExtensionArray

        Notes
        -----
        For scalar ``item``, return a scalar value suitable for the array's
        type. This should be an instance of ``self.dtype.type``.

        For slice ``key``, return an instance of ``ExtensionArray``, even
        if the slice is length 0 or 1.

        For a boolean mask, return an instance of ``ExtensionArray``, filtered
        to the values where ``item`` is True.
        """
        raise AbstractMethodError(self)

    def __setitem__(self, key, value) -> None:
        """
        Set one or more values inplace.

        This method is not required to satisfy the pandas extension array
        interface.

        Parameters
        ----------
        key : int, ndarray, or slice
            When called from, e.g. ``Series.__setitem__``, ``key`` will be
            one of

            * scalar int
            * ndarray of integers.
            * boolean ndarray
            * slice object

        value : ExtensionDtype.type, Sequence[ExtensionDtype.type], or object
            value or values to be set of ``key``.

        Returns
        -------
        None
        """
        # Some notes to the ExtensionArray implementer who may have ended up
        # here. While this method is not required for the interface, if you
        # *do* choose to implement __setitem__, then some semantics should be
        # observed:
        #
        # * Setting multiple values : ExtensionArrays should support setting
        #   multiple values at once, 'key' will be a sequence of integers and
        #  'value' will be a same-length sequence.
        #
        # * Broadcasting : For a sequence 'key' and a scalar 'value',
        #   each position in 'key' should be set to 'value'.
        #
        # * Coercion : Most users will expect basic coercion to work. For
        #   example, a string like '2018-01-01' is coerced to a datetime
        #   when setting on a datetime64ns array. In general, if the
        #   __init__ method coerces that value, then so should __setitem__
        # Note, also, that Series/DataFrame.where internally use __setitem__
        # on a copy of the data.
        raise NotImplementedError(f"{type(self)} does not implement __setitem__.")

    def __len__(self) -> int:
        """
        Length of this array

        Returns
        -------
        length : int
        """
        raise AbstractMethodError(self)

    def __iter__(self) -> Iterator[Any]:
        """
        Iterate over elements of the array.
        """
        # This needs to be implemented so that pandas recognizes extension
        # arrays as list-like. The default implementation makes successive
        # calls to ``__getitem__``, which may be slower than necessary.
        for i in range(len(self)):
            yield self[i]

    def __contains__(self, item: object) -> bool | np.bool_:
        """
        Return for `item in self`.
        """
        # GH37867
        # comparisons of any item to pd.NA always return pd.NA, so e.g. "a" in [pd.NA]
        # would raise a TypeError. The implementation below works around that.
        if is_scalar(item) and isna(item):
            if not self._can_hold_na:
                return False
            elif item is self.dtype.na_value or isinstance(item, self.dtype.type):
                return self._hasna
            else:
                return False
        else:
            # error: Item "ExtensionArray" of "Union[ExtensionArray, ndarray]" has no
            # attribute "any"
            return (item == self).any()  # type: ignore[union-attr]

    # error: Signature of "__eq__" incompatible with supertype "object"
    def __eq__(self, other: object) -> ArrayLike:  # type: ignore[override]
        """
        Return for `self == other` (element-wise equality).
        """
        # Implementer note: this should return a boolean numpy ndarray or
        # a boolean ExtensionArray.
        # When `other` is one of Series, Index, or DataFrame, this method should
        # return NotImplemented (to ensure that those objects are responsible for
        # first unpacking the arrays, and then dispatch the operation to the
        # underlying arrays)
        raise AbstractMethodError(self)

    # error: Signature of "__ne__" incompatible with supertype "object"
    def __ne__(self, other: object) -> ArrayLike:  # type: ignore[override]
        """
        Return for `self != other` (element-wise in-equality).
        """
        # error: Unsupported operand type for ~ ("ExtensionArray")
        return ~(self == other)  # type: ignore[operator]

    def to_numpy(
        self,
        dtype: npt.DTypeLike | None = None,
        copy: bool = False,
        na_value: object = lib.no_default,
    ) -> np.ndarray:
        """
        Convert to a NumPy ndarray.

        This is similar to :meth:`numpy.asarray`, but may provide additional control
        over how the conversion is done.

        Parameters
        ----------
        dtype : str or numpy.dtype, optional
            The dtype to pass to :meth:`numpy.asarray`.
        copy : bool, default False
            Whether to ensure that the returned value is a not a view on
            another array. Note that ``copy=False`` does not *ensure* that
            ``to_numpy()`` is no-copy. Rather, ``copy=True`` ensure that
            a copy is made, even if not strictly necessary.
        na_value : Any, optional
            The value to use for missing values. The default value depends
            on `dtype` and the type of the array.

        Returns
        -------
        numpy.ndarray
        """
        result = np.asarray(self, dtype=dtype)
        if copy or na_value is not lib.no_default:
            result = result.copy()
        if na_value is not lib.no_default:
            result[self.isna()] = na_value
        return result

    # ------------------------------------------------------------------------
    # Required attributes
    # ------------------------------------------------------------------------

    @property
    def dtype(self) -> ExtensionDtype:
        """
        An instance of ExtensionDtype.

        Examples
        --------
        >>> pd.array([1, 2, 3]).dtype
        Int64Dtype()
        """
        raise AbstractMethodError(self)

    @property
    def shape(self) -> Shape:
        """
        Return a tuple of the array dimensions.

        Examples
        --------
        >>> arr = pd.array([1, 2, 3])
        >>> arr.shape
        (3,)
        """
        return (len(self),)

    @property
    def size(self) -> int:
        """
        The number of elements in the array.
        """
        # error: Incompatible return value type (got "signedinteger[_64Bit]",
        # expected "int")  [return-value]
        return np.prod(self.shape)  # type: ignore[return-value]

    @property
    def ndim(self) -> int:
        """
        Extension Arrays are only allowed to be 1-dimensional.

        Examples
        --------
        >>> arr = pd.array([1, 2, 3])
        >>> arr.ndim
        1
        """
        return 1

    @property
    def nbytes(self) -> int:
        """
        The number of bytes needed to store this object in memory.

        Examples
        --------
        >>> pd.array([1, 2, 3]).nbytes
        27
        """
        # If this is expensive to compute, return an approximate lower bound
        # on the number of bytes needed.
        raise AbstractMethodError(self)

    # ------------------------------------------------------------------------
    # Additional Methods
    # ------------------------------------------------------------------------

    @overload
    def astype(self, dtype: npt.DTypeLike, copy: bool = ...) -> np.ndarray:
        ...

    @overload
    def astype(self, dtype: ExtensionDtype, copy: bool = ...) -> ExtensionArray:
        ...

    @overload
    def astype(self, dtype: AstypeArg, copy: bool = ...) -> ArrayLike:
        ...

    def astype(self, dtype: AstypeArg, copy: bool = True) -> ArrayLike:
        """
        Cast to a NumPy array or ExtensionArray with 'dtype'.

        Parameters
        ----------
        dtype : str or dtype
            Typecode or data-type to which the array is cast.
        copy : bool, default True
            Whether to copy the data, even if not necessary. If False,
            a copy is made only if the old dtype does not match the
            new dtype.

        Returns
        -------
        np.ndarray or pandas.api.extensions.ExtensionArray
            An ``ExtensionArray`` if ``dtype`` is ``ExtensionDtype``,
            otherwise a Numpy ndarray with ``dtype`` for its dtype.

        Examples
        --------
        >>> arr = pd.array([1, 2, 3])
        >>> arr
        <IntegerArray>
        [1, 2, 3]
        Length: 3, dtype: Int64

        Casting to another ``ExtensionDtype`` returns an ``ExtensionArray``:

        >>> arr1 = arr.astype('Float64')
        >>> arr1
        <FloatingArray>
        [1.0, 2.0, 3.0]
        Length: 3, dtype: Float64
        >>> arr1.dtype
        Float64Dtype()

        Otherwise, we will get a Numpy ndarray:

        >>> arr2 = arr.astype('float64')
        >>> arr2
        array([1., 2., 3.])
        >>> arr2.dtype
        dtype('float64')
        """
        dtype = pandas_dtype(dtype)
        if dtype == self.dtype:
            if not copy:
                return self
            else:
                return self.copy()

        if isinstance(dtype, ExtensionDtype):
            cls = dtype.construct_array_type()
            return cls._from_sequence(self, dtype=dtype, copy=copy)

        elif lib.is_np_dtype(dtype, "M"):
            from pandas.core.arrays import DatetimeArray

            return DatetimeArray._from_sequence(self, dtype=dtype, copy=copy)

        elif lib.is_np_dtype(dtype, "m"):
            from pandas.core.arrays import TimedeltaArray

            return TimedeltaArray._from_sequence(self, dtype=dtype, copy=copy)

        if not copy:
            return np.asarray(self, dtype=dtype)
        else:
            return np.array(self, dtype=dtype, copy=copy)

    def isna(self) -> np.ndarray | ExtensionArraySupportsAnyAll:
        """
        A 1-D array indicating if each value is missing.

        Returns
        -------
        numpy.ndarray or pandas.api.extensions.ExtensionArray
            In most cases, this should return a NumPy ndarray. For
            exceptional cases like ``SparseArray``, where returning
            an ndarray would be expensive, an ExtensionArray may be
            returned.

        Notes
        -----
        If returning an ExtensionArray, then

        * ``na_values._is_boolean`` should be True
        * `na_values` should implement :func:`ExtensionArray._reduce`
        * ``na_values.any`` and ``na_values.all`` should be implemented

        Examples
        --------
        >>> arr = pd.array([1, 2, np.nan, np.nan])
        >>> arr.isna()
        array([False, False,  True,  True])
        """
        raise AbstractMethodError(self)

    @property
    def _hasna(self) -> bool:
        # GH#22680
        """
        Equivalent to `self.isna().any()`.

        Some ExtensionArray subclasses may be able to optimize this check.
        """
        return bool(self.isna().any())

    def _values_for_argsort(self) -> np.ndarray:
        """
        Return values for sorting.

        Returns
        -------
        ndarray
            The transformed values should maintain the ordering between values
            within the array.

        See Also
        --------
        ExtensionArray.argsort : Return the indices that would sort this array.

        Notes
        -----
        The caller is responsible for *not* modifying these values in-place, so
        it is safe for implementers to give views on ``self``.

        Functions that use this (e.g. ``ExtensionArray.argsort``) should ignore
        entries with missing values in the original array (according to
        ``self.isna()``). This means that the corresponding entries in the returned
        array don't need to be modified to sort correctly.

        Examples
        --------
        In most cases, this is the underlying Numpy array of the ``ExtensionArray``:

        >>> arr = pd.array([1, 2, 3])
        >>> arr._values_for_argsort()
        array([1, 2, 3])
        """
        # Note: this is used in `ExtensionArray.argsort/argmin/argmax`.
        return np.array(self)

    def argsort(
        self,
        *,
        ascending: bool = True,
        kind: SortKind = "quicksort",
        na_position: str = "last",
        **kwargs,
    ) -> np.ndarray:
        """
        Return the indices that would sort this array.

        Parameters
        ----------
        ascending : bool, default True
            Whether the indices should result in an ascending
            or descending sort.
        kind : {'quicksort', 'mergesort', 'heapsort', 'stable'}, optional
            Sorting algorithm.
        na_position : {'first', 'last'}, default 'last'
            If ``'first'``, put ``NaN`` values at the beginning.
            If ``'last'``, put ``NaN`` values at the end.
        *args, **kwargs:
            Passed through to :func:`numpy.argsort`.

        Returns
        -------
        np.ndarray[np.intp]
            Array of indices that sort ``self``. If NaN values are contained,
            NaN values are placed at the end.

        See Also
        --------
        numpy.argsort : Sorting implementation used internally.

        Examples
        --------
        >>> arr = pd.array([3, 1, 2, 5, 4])
        >>> arr.argsort()
        array([1, 2, 0, 4, 3])
        """
        # Implementer note: You have two places to override the behavior of
        # argsort.
        # 1. _values_for_argsort : construct the values passed to np.argsort
        # 2. argsort : total control over sorting. In case of overriding this,
        #    it is recommended to also override argmax/argmin
        ascending = nv.validate_argsort_with_ascending(ascending, (), kwargs)

        values = self._values_for_argsort()
        return nargsort(
            values,
            kind=kind,
            ascending=ascending,
            na_position=na_position,
            mask=np.asarray(self.isna()),
        )

    def argmin(self, skipna: bool = True) -> int:
        """
        Return the index of minimum value.

        In case of multiple occurrences of the minimum value, the index
        corresponding to the first occurrence is returned.

        Parameters
        ----------
        skipna : bool, default True

        Returns
        -------
        int

        See Also
        --------
        ExtensionArray.argmax : Return the index of the maximum value.

        Examples
        --------
        >>> arr = pd.array([3, 1, 2, 5, 4])
        >>> arr.argmin()
        1
        """
        # Implementer note: You have two places to override the behavior of
        # argmin.
        # 1. _values_for_argsort : construct the values used in nargminmax
        # 2. argmin itself : total control over sorting.
        validate_bool_kwarg(skipna, "skipna")
        if not skipna and self._hasna:
            raise NotImplementedError
        return nargminmax(self, "argmin")

    def argmax(self, skipna: bool = True) -> int:
        """
        Return the index of maximum value.

        In case of multiple occurrences of the maximum value, the index
        corresponding to the first occurrence is returned.

        Parameters
        ----------
        skipna : bool, default True

        Returns
        -------
        int

        See Also
        --------
        ExtensionArray.argmin : Return the index of the minimum value.

        Examples
        --------
        >>> arr = pd.array([3, 1, 2, 5, 4])
        >>> arr.argmax()
        3
        """
        # Implementer note: You have two places to override the behavior of
        # argmax.
        # 1. _values_for_argsort : construct the values used in nargminmax
        # 2. argmax itself : total control over sorting.
        validate_bool_kwarg(skipna, "skipna")
        if not skipna and self._hasna:
            raise NotImplementedError
        return nargminmax(self, "argmax")

    def interpolate(
        self,
        *,
        method: InterpolateOptions,
        axis: int,
        index: Index,
        limit,
        limit_direction,
        limit_area,
        copy: bool,
        **kwargs,
    ) -> Self:
        """
        See DataFrame.interpolate.__doc__.

        Examples
        --------
        >>> arr = pd.arrays.NumpyExtensionArray(np.array([0, 1, np.nan, 3]))
        >>> arr.interpolate(method="linear",
        ...                 limit=3,
        ...                 limit_direction="forward",
        ...                 index=pd.Index([1, 2, 3, 4]),
        ...                 fill_value=1,
        ...                 copy=False,
        ...                 axis=0,
        ...                 limit_area="inside"
        ...                 )
        <NumpyExtensionArray>
        [0.0, 1.0, 2.0, 3.0]
        Length: 4, dtype: float64
        """
        # NB: we return type(self) even if copy=False
        raise NotImplementedError(
            f"{type(self).__name__} does not implement interpolate"
        )

    def _pad_or_backfill(
        self,
        *,
        method: FillnaOptions,
        limit: int | None = None,
        limit_area: Literal["inside", "outside"] | None = None,
        copy: bool = True,
    ) -> Self:
        """
        Pad or backfill values, used by Series/DataFrame ffill and bfill.

        Parameters
        ----------
        method : {'backfill', 'bfill', 'pad', 'ffill'}
            Method to use for filling holes in reindexed Series:

            * pad / ffill: propagate last valid observation forward to next valid.
            * backfill / bfill: use NEXT valid observation to fill gap.

        limit : int, default None
            This is the maximum number of consecutive
            NaN values to forward/backward fill. In other words, if there is
            a gap with more than this number of consecutive NaNs, it will only
            be partially filled. If method is not specified, this is the
            maximum number of entries along the entire axis where NaNs will be
            filled.

        copy : bool, default True
            Whether to make a copy of the data before filling. If False, then
            the original should be modified and no new memory should be allocated.
            For ExtensionArray subclasses that cannot do this, it is at the
            author's discretion whether to ignore "copy=False" or to raise.
            The base class implementation ignores the keyword if any NAs are
            present.

        Returns
        -------
        Same type as self

        Examples
        --------
        >>> arr = pd.array([np.nan, np.nan, 2, 3, np.nan, np.nan])
        >>> arr._pad_or_backfill(method="backfill", limit=1)
        <IntegerArray>
        [<NA>, 2, 2, 3, <NA>, <NA>]
        Length: 6, dtype: Int64
        """

        # If a 3rd-party EA has implemented this functionality in fillna,
        #  we warn that they need to implement _pad_or_backfill instead.
        if (
            type(self).fillna is not ExtensionArray.fillna
            and type(self)._pad_or_backfill is ExtensionArray._pad_or_backfill
        ):
            # Check for _pad_or_backfill here allows us to call
            #  super()._pad_or_backfill without getting this warning
            warnings.warn(
                "ExtensionArray.fillna 'method' keyword is deprecated. "
                "In a future version. arr._pad_or_backfill will be called "
                "instead. 3rd-party ExtensionArray authors need to implement "
                "_pad_or_backfill.",
                DeprecationWarning,
                stacklevel=find_stack_level(),
            )
            if limit_area is not None:
                raise NotImplementedError(
                    f"{type(self).__name__} does not implement limit_area "
                    "(added in pandas 2.2). 3rd-party ExtnsionArray authors "
                    "need to add this argument to _pad_or_backfill."
                )
            return self.fillna(method=method, limit=limit)

        mask = self.isna()

        if mask.any():
            # NB: the base class does not respect the "copy" keyword
            meth = missing.clean_fill_method(method)

            npmask = np.asarray(mask)
            if limit_area is not None and not npmask.all():
                _fill_limit_area_1d(npmask, limit_area)
            if meth == "pad":
                indexer = libalgos.get_fill_indexer(npmask, limit=limit)
                return self.take(indexer, allow_fill=True)
            else:
                # i.e. meth == "backfill"
                indexer = libalgos.get_fill_indexer(npmask[::-1], limit=limit)[::-1]
                return self[::-1].take(indexer, allow_fill=True)

        else:
            if not copy:
                return self
            new_values = self.copy()
        return new_values

    def fillna(
        self,
        value: object | ArrayLike | None = None,
        method: FillnaOptions | None = None,
        limit: int | None = None,
        copy: bool = True,
    ) -> Self:
        """
        Fill NA/NaN values using the specified method.

        Parameters
        ----------
        value : scalar, array-like
            If a scalar value is passed it is used to fill all missing values.
            Alternatively, an array-like "value" can be given. It's expected
            that the array-like have the same length as 'self'.
        method : {'backfill', 'bfill', 'pad', 'ffill', None}, default None
            Method to use for filling holes in reindexed Series:

            * pad / ffill: propagate last valid observation forward to next valid.
            * backfill / bfill: use NEXT valid observation to fill gap.

            .. deprecated:: 2.1.0

        limit : int, default None
            If method is specified, this is the maximum number of consecutive
            NaN values to forward/backward fill. In other words, if there is
            a gap with more than this number of consecutive NaNs, it will only
            be partially filled. If method is not specified, this is the
            maximum number of entries along the entire axis where NaNs will be
            filled.

            .. deprecated:: 2.1.0

        copy : bool, default True
            Whether to make a copy of the data before filling. If False, then
            the original should be modified and no new memory should be allocated.
            For ExtensionArray subclasses that cannot do this, it is at the
            author's discretion whether to ignore "copy=False" or to raise.
            The base class implementation ignores the keyword in pad/backfill
            cases.

        Returns
        -------
        ExtensionArray
            With NA/NaN filled.

        Examples
        --------
        >>> arr = pd.array([np.nan, np.nan, 2, 3, np.nan, np.nan])
        >>> arr.fillna(0)
        <IntegerArray>
        [0, 0, 2, 3, 0, 0]
        Length: 6, dtype: Int64
        """
        if method is not None:
            warnings.warn(
                f"The 'method' keyword in {type(self).__name__}.fillna is "
                "deprecated and will be removed in a future version.",
                FutureWarning,
                stacklevel=find_stack_level(),
            )

        value, method = validate_fillna_kwargs(value, method)

        mask = self.isna()
        # error: Argument 2 to "check_value_size" has incompatible type
        # "ExtensionArray"; expected "ndarray"
        value = missing.check_value_size(
            value, mask, len(self)  # type: ignore[arg-type]
        )

        if mask.any():
            if method is not None:
                meth = missing.clean_fill_method(method)

                npmask = np.asarray(mask)
                if meth == "pad":
                    indexer = libalgos.get_fill_indexer(npmask, limit=limit)
                    return self.take(indexer, allow_fill=True)
                else:
                    # i.e. meth == "backfill"
                    indexer = libalgos.get_fill_indexer(npmask[::-1], limit=limit)[::-1]
                    return self[::-1].take(indexer, allow_fill=True)
            else:
                # fill with value
                if not copy:
                    new_values = self[:]
                else:
                    new_values = self.copy()
                new_values[mask] = value
        else:
            if not copy:
                new_values = self[:]
            else:
                new_values = self.copy()
        return new_values

    def dropna(self) -> Self:
        """
        Return ExtensionArray without NA values.

        Returns
        -------

        Examples
        --------
        >>> pd.array([1, 2, np.nan]).dropna()
        <IntegerArray>
        [1, 2]
        Length: 2, dtype: Int64
        """
        # error: Unsupported operand type for ~ ("ExtensionArray")
        return self[~self.isna()]  # type: ignore[operator]

    def duplicated(
        self, keep: Literal["first", "last", False] = "first"
    ) -> npt.NDArray[np.bool_]:
        """
        Return boolean ndarray denoting duplicate values.

        Parameters
        ----------
        keep : {'first', 'last', False}, default 'first'
            - ``first`` : Mark duplicates as ``True`` except for the first occurrence.
            - ``last`` : Mark duplicates as ``True`` except for the last occurrence.
            - False : Mark all duplicates as ``True``.

        Returns
        -------
        ndarray[bool]

        Examples
        --------
        >>> pd.array([1, 1, 2, 3, 3], dtype="Int64").duplicated()
        array([False,  True, False, False,  True])
        """
        mask = self.isna().astype(np.bool_, copy=False)
        return duplicated(values=self, keep=keep, mask=mask)

    def shift(self, periods: int = 1, fill_value: object = None) -> ExtensionArray:
        """
        Shift values by desired number.

        Newly introduced missing values are filled with
        ``self.dtype.na_value``.

        Parameters
        ----------
        periods : int, default 1
            The number of periods to shift. Negative values are allowed
            for shifting backwards.

        fill_value : object, optional
            The scalar value to use for newly introduced missing values.
            The default is ``self.dtype.na_value``.

        Returns
        -------
        ExtensionArray
            Shifted.

        Notes
        -----
        If ``self`` is empty or ``periods`` is 0, a copy of ``self`` is
        returned.

        If ``periods > len(self)``, then an array of size
        len(self) is returned, with all values filled with
        ``self.dtype.na_value``.

        For 2-dimensional ExtensionArrays, we are always shifting along axis=0.

        Examples
        --------
        >>> arr = pd.array([1, 2, 3])
        >>> arr.shift(2)
        <IntegerArray>
        [<NA>, <NA>, 1]
        Length: 3, dtype: Int64
        """
        # Note: this implementation assumes that `self.dtype.na_value` can be
        # stored in an instance of your ExtensionArray with `self.dtype`.
        if not len(self) or periods == 0:
            return self.copy()

        if isna(fill_value):
            fill_value = self.dtype.na_value

        empty = self._from_sequence(
            [fill_value] * min(abs(periods), len(self)), dtype=self.dtype
        )
        if periods > 0:
            a = empty
            b = self[:-periods]
        else:
            a = self[abs(periods) :]
            b = empty
        return self._concat_same_type([a, b])

    def unique(self) -> Self:
        """
        Compute the ExtensionArray of unique values.

        Returns
        -------
        pandas.api.extensions.ExtensionArray

        Examples
        --------
        >>> arr = pd.array([1, 2, 3, 1, 2, 3])
        >>> arr.unique()
        <IntegerArray>
        [1, 2, 3]
        Length: 3, dtype: Int64
        """
        uniques = unique(self.astype(object))
        return self._from_sequence(uniques, dtype=self.dtype)

    def searchsorted(
        self,
        value: NumpyValueArrayLike | ExtensionArray,
        side: Literal["left", "right"] = "left",
        sorter: NumpySorter | None = None,
    ) -> npt.NDArray[np.intp] | np.intp:
        """
        Find indices where elements should be inserted to maintain order.

        Find the indices into a sorted array `self` (a) such that, if the
        corresponding elements in `value` were inserted before the indices,
        the order of `self` would be preserved.

        Assuming that `self` is sorted:

        ======  ================================
        `side`  returned index `i` satisfies
        ======  ================================
        left    ``self[i-1] < value <= self[i]``
        right   ``self[i-1] <= value < self[i]``
        ======  ================================

        Parameters
        ----------
        value : array-like, list or scalar
            Value(s) to insert into `self`.
        side : {'left', 'right'}, optional
            If 'left', the index of the first suitable location found is given.
            If 'right', return the last such index.  If there is no suitable
            index, return either 0 or N (where N is the length of `self`).
        sorter : 1-D array-like, optional
            Optional array of integer indices that sort array a into ascending
            order. They are typically the result of argsort.

        Returns
        -------
        array of ints or int
            If value is array-like, array of insertion points.
            If value is scalar, a single integer.

        See Also
        --------
        numpy.searchsorted : Similar method from NumPy.

        Examples
        --------
        >>> arr = pd.array([1, 2, 3, 5])
        >>> arr.searchsorted([4])
        array([3])
        """
        # Note: the base tests provided by pandas only test the basics.
        # We do not test
        # 1. Values outside the range of the `data_for_sorting` fixture
        # 2. Values between the values in the `data_for_sorting` fixture
        # 3. Missing values.
        arr = self.astype(object)
        if isinstance(value, ExtensionArray):
            value = value.astype(object)
        return arr.searchsorted(value, side=side, sorter=sorter)

    def equals(self, other: object) -> bool:
        """
        Return if another array is equivalent to this array.

        Equivalent means that both arrays have the same shape and dtype, and
        all values compare equal. Missing values in the same location are
        considered equal (in contrast with normal equality).

        Parameters
        ----------
        other : ExtensionArray
            Array to compare to this Array.

        Returns
        -------
        boolean
            Whether the arrays are equivalent.

        Examples
        --------
        >>> arr1 = pd.array([1, 2, np.nan])
        >>> arr2 = pd.array([1, 2, np.nan])
        >>> arr1.equals(arr2)
        True
        """
        if type(self) != type(other):
            return False
        other = cast(ExtensionArray, other)
        if self.dtype != other.dtype:
            return False
        elif len(self) != len(other):
            return False
        else:
            equal_values = self == other
            if isinstance(equal_values, ExtensionArray):
                # boolean array with NA -> fill with False
                equal_values = equal_values.fillna(False)
            # error: Unsupported left operand type for & ("ExtensionArray")
            equal_na = self.isna() & other.isna()  # type: ignore[operator]
            return bool((equal_values | equal_na).all())

    def isin(self, values: ArrayLike) -> npt.NDArray[np.bool_]:
        """
        Pointwise comparison for set containment in the given values.

        Roughly equivalent to `np.array([x in values for x in self])`

        Parameters
        ----------
        values : np.ndarray or ExtensionArray

        Returns
        -------
        np.ndarray[bool]

        Examples
        --------
        >>> arr = pd.array([1, 2, 3])
        >>> arr.isin([1])
        <BooleanArray>
        [True, False, False]
        Length: 3, dtype: boolean
        """
        return isin(np.asarray(self), values)

    def _values_for_factorize(self) -> tuple[np.ndarray, Any]:
        """
        Return an array and missing value suitable for factorization.

        Returns
        -------
        values : ndarray
            An array suitable for factorization. This should maintain order
            and be a supported dtype (Float64, Int64, UInt64, String, Object).
            By default, the extension array is cast to object dtype.
        na_value : object
            The value in `values` to consider missing. This will be treated
            as NA in the factorization routines, so it will be coded as
            `-1` and not included in `uniques`. By default,
            ``np.nan`` is used.

        Notes
        -----
        The values returned by this method are also used in
        :func:`pandas.util.hash_pandas_object`. If needed, this can be
        overridden in the ``self._hash_pandas_object()`` method.

        Examples
        --------
        >>> pd.array([1, 2, 3])._values_for_factorize()
        (array([1, 2, 3], dtype=object), nan)
        """
        return self.astype(object), np.nan

    def factorize(
        self,
        use_na_sentinel: bool = True,
    ) -> tuple[np.ndarray, ExtensionArray]:
        """
        Encode the extension array as an enumerated type.

        Parameters
        ----------
        use_na_sentinel : bool, default True
            If True, the sentinel -1 will be used for NaN values. If False,
            NaN values will be encoded as non-negative integers and will not drop the
            NaN from the uniques of the values.

            .. versionadded:: 1.5.0

        Returns
        -------
        codes : ndarray
            An integer NumPy array that's an indexer into the original
            ExtensionArray.
        uniques : ExtensionArray
            An ExtensionArray containing the unique values of `self`.

            .. note::

               uniques will *not* contain an entry for the NA value of
               the ExtensionArray if there are any missing values present
               in `self`.

        See Also
        --------
        factorize : Top-level factorize method that dispatches here.

        Notes
        -----
        :meth:`pandas.factorize` offers a `sort` keyword as well.

        Examples
        --------
        >>> idx1 = pd.PeriodIndex(["2014-01", "2014-01", "2014-02", "2014-02",
        ...                       "2014-03", "2014-03"], freq="M")
        >>> arr, idx = idx1.factorize()
        >>> arr
        array([0, 0, 1, 1, 2, 2])
        >>> idx
        PeriodIndex(['2014-01', '2014-02', '2014-03'], dtype='period[M]')
        """
        # Implementer note: There are two ways to override the behavior of
        # pandas.factorize
        # 1. _values_for_factorize and _from_factorize.
        #    Specify the values passed to pandas' internal factorization
        #    routines, and how to convert from those values back to the
        #    original ExtensionArray.
        # 2. ExtensionArray.factorize.
        #    Complete control over factorization.
        arr, na_value = self._values_for_factorize()

        codes, uniques = factorize_array(
            arr, use_na_sentinel=use_na_sentinel, na_value=na_value
        )

        uniques_ea = self._from_factorized(uniques, self)
        return codes, uniques_ea

    _extension_array_shared_docs[
        "repeat"
    ] = """
        Repeat elements of a %(klass)s.

        Returns a new %(klass)s where each element of the current %(klass)s
        is repeated consecutively a given number of times.

        Parameters
        ----------
        repeats : int or array of ints
            The number of repetitions for each element. This should be a
            non-negative integer. Repeating 0 times will return an empty
            %(klass)s.
        axis : None
            Must be ``None``. Has no effect but is accepted for compatibility
            with numpy.

        Returns
        -------
        %(klass)s
            Newly created %(klass)s with repeated elements.

        See Also
        --------
        Series.repeat : Equivalent function for Series.
        Index.repeat : Equivalent function for Index.
        numpy.repeat : Similar method for :class:`numpy.ndarray`.
        ExtensionArray.take : Take arbitrary positions.

        Examples
        --------
        >>> cat = pd.Categorical(['a', 'b', 'c'])
        >>> cat
        ['a', 'b', 'c']
        Categories (3, object): ['a', 'b', 'c']
        >>> cat.repeat(2)
        ['a', 'a', 'b', 'b', 'c', 'c']
        Categories (3, object): ['a', 'b', 'c']
        >>> cat.repeat([1, 2, 3])
        ['a', 'b', 'b', 'c', 'c', 'c']
        Categories (3, object): ['a', 'b', 'c']
        """

    @Substitution(klass="ExtensionArray")
    @Appender(_extension_array_shared_docs["repeat"])
    def repeat(self, repeats: int | Sequence[int], axis: AxisInt | None = None) -> Self:
        nv.validate_repeat((), {"axis": axis})
        ind = np.arange(len(self)).repeat(repeats)
        return self.take(ind)

    # ------------------------------------------------------------------------
    # Indexing methods
    # ------------------------------------------------------------------------

    def take(
        self,
        indices: TakeIndexer,
        *,
        allow_fill: bool = False,
        fill_value: Any = None,
    ) -> Self:
        """
        Take elements from an array.

        Parameters
        ----------
        indices : sequence of int or one-dimensional np.ndarray of int
            Indices to be taken.
        allow_fill : bool, default False
            How to handle negative values in `indices`.

            * False: negative values in `indices` indicate positional indices
              from the right (the default). This is similar to
              :func:`numpy.take`.

            * True: negative values in `indices` indicate
              missing values. These values are set to `fill_value`. Any other
              other negative values raise a ``ValueError``.

        fill_value : any, optional
            Fill value to use for NA-indices when `allow_fill` is True.
            This may be ``None``, in which case the default NA value for
            the type, ``self.dtype.na_value``, is used.

            For many ExtensionArrays, there will be two representations of
            `fill_value`: a user-facing "boxed" scalar, and a low-level
            physical NA value. `fill_value` should be the user-facing version,
            and the implementation should handle translating that to the
            physical version for processing the take if necessary.

        Returns
        -------
        ExtensionArray

        Raises
        ------
        IndexError
            When the indices are out of bounds for the array.
        ValueError
            When `indices` contains negative values other than ``-1``
            and `allow_fill` is True.

        See Also
        --------
        numpy.take : Take elements from an array along an axis.
        api.extensions.take : Take elements from an array.

        Notes
        -----
        ExtensionArray.take is called by ``Series.__getitem__``, ``.loc``,
        ``iloc``, when `indices` is a sequence of values. Additionally,
        it's called by :meth:`Series.reindex`, or any other method
        that causes realignment, with a `fill_value`.

        Examples
        --------
        Here's an example implementation, which relies on casting the
        extension array to object dtype. This uses the helper method
        :func:`pandas.api.extensions.take`.

        .. code-block:: python

           def take(self, indices, allow_fill=False, fill_value=None):
               from pandas.core.algorithms import take

               # If the ExtensionArray is backed by an ndarray, then
               # just pass that here instead of coercing to object.
               data = self.astype(object)

               if allow_fill and fill_value is None:
                   fill_value = self.dtype.na_value

               # fill value should always be translated from the scalar
               # type for the array, to the physical storage type for
               # the data, before passing to take.

               result = take(data, indices, fill_value=fill_value,
                             allow_fill=allow_fill)
               return self._from_sequence(result, dtype=self.dtype)
        """
        # Implementer note: The `fill_value` parameter should be a user-facing
        # value, an instance of self.dtype.type. When passed `fill_value=None`,
        # the default of `self.dtype.na_value` should be used.
        # This may differ from the physical storage type your ExtensionArray
        # uses. In this case, your implementation is responsible for casting
        # the user-facing type to the storage type, before using
        # pandas.api.extensions.take
        raise AbstractMethodError(self)

    def copy(self) -> Self:
        """
        Return a copy of the array.

        Returns
        -------
        ExtensionArray

        Examples
        --------
        >>> arr = pd.array([1, 2, 3])
        >>> arr2 = arr.copy()
        >>> arr[0] = 2
        >>> arr2
        <IntegerArray>
        [1, 2, 3]
        Length: 3, dtype: Int64
        """
        raise AbstractMethodError(self)

    def view(self, dtype: Dtype | None = None) -> ArrayLike:
        """
        Return a view on the array.

        Parameters
        ----------
        dtype : str, np.dtype, or ExtensionDtype, optional
            Default None.

        Returns
        -------
        ExtensionArray or np.ndarray
            A view on the :class:`ExtensionArray`'s data.

        Examples
        --------
        This gives view on the underlying data of an ``ExtensionArray`` and is not a
        copy. Modifications on either the view or the original ``ExtensionArray``
        will be reflectd on the underlying data:

        >>> arr = pd.array([1, 2, 3])
        >>> arr2 = arr.view()
        >>> arr[0] = 2
        >>> arr2
        <IntegerArray>
        [2, 2, 3]
        Length: 3, dtype: Int64
        """
        # NB:
        # - This must return a *new* object referencing the same data, not self.
        # - The only case that *must* be implemented is with dtype=None,
        #   giving a view with the same dtype as self.
        if dtype is not None:
            raise NotImplementedError(dtype)
        return self[:]

    # ------------------------------------------------------------------------
    # Printing
    # ------------------------------------------------------------------------

    def __repr__(self) -> str:
        if self.ndim > 1:
            return self._repr_2d()

        from pandas.io.formats.printing import format_object_summary

        # the short repr has no trailing newline, while the truncated
        # repr does. So we include a newline in our template, and strip
        # any trailing newlines from format_object_summary
        data = format_object_summary(
            self, self._formatter(), indent_for_name=False
        ).rstrip(", \n")
        class_name = f"<{type(self).__name__}>\n"
        footer = self._get_repr_footer()
        return f"{class_name}{data}\n{footer}"

    def _get_repr_footer(self) -> str:
        # GH#24278
        if self.ndim > 1:
            return f"Shape: {self.shape}, dtype: {self.dtype}"
        return f"Length: {len(self)}, dtype: {self.dtype}"

    def _repr_2d(self) -> str:
        from pandas.io.formats.printing import format_object_summary

        # the short repr has no trailing newline, while the truncated
        # repr does. So we include a newline in our template, and strip
        # any trailing newlines from format_object_summary
        lines = [
            format_object_summary(x, self._formatter(), indent_for_name=False).rstrip(
                ", \n"
            )
            for x in self
        ]
        data = ",\n".join(lines)
        class_name = f"<{type(self).__name__}>"
        footer = self._get_repr_footer()
        return f"{class_name}\n[\n{data}\n]\n{footer}"

    def _formatter(self, boxed: bool = False) -> Callable[[Any], str | None]:
        """
        Formatting function for scalar values.

        This is used in the default '__repr__'. The returned formatting
        function receives instances of your scalar type.

        Parameters
        ----------
        boxed : bool, default False
            An indicated for whether or not your array is being printed
            within a Series, DataFrame, or Index (True), or just by
            itself (False). This may be useful if you want scalar values
            to appear differently within a Series versus on its own (e.g.
            quoted or not).

        Returns
        -------
        Callable[[Any], str]
            A callable that gets instances of the scalar type and
            returns a string. By default, :func:`repr` is used
            when ``boxed=False`` and :func:`str` is used when
            ``boxed=True``.

        Examples
        --------
        >>> class MyExtensionArray(pd.arrays.NumpyExtensionArray):
        ...     def _formatter(self, boxed=False):
        ...         return lambda x: '*' + str(x) + '*' if boxed else repr(x) + '*'
        >>> MyExtensionArray(np.array([1, 2, 3, 4]))
        <MyExtensionArray>
        [1*, 2*, 3*, 4*]
        Length: 4, dtype: int64
        """
        if boxed:
            return str
        return repr

    # ------------------------------------------------------------------------
    # Reshaping
    # ------------------------------------------------------------------------

    def transpose(self, *axes: int) -> ExtensionArray:
        """
        Return a transposed view on this array.

        Because ExtensionArrays are always 1D, this is a no-op.  It is included
        for compatibility with np.ndarray.

        Returns
        -------
        ExtensionArray

        Examples
        --------
        >>> pd.array([1, 2, 3]).transpose()
        <IntegerArray>
        [1, 2, 3]
        Length: 3, dtype: Int64
        """
        return self[:]

    @property
    def T(self) -> ExtensionArray:
        return self.transpose()

    def ravel(self, order: Literal["C", "F", "A", "K"] | None = "C") -> ExtensionArray:
        """
        Return a flattened view on this array.

        Parameters
        ----------
        order : {None, 'C', 'F', 'A', 'K'}, default 'C'

        Returns
        -------
        ExtensionArray

        Notes
        -----
        - Because ExtensionArrays are 1D-only, this is a no-op.
        - The "order" argument is ignored, is for compatibility with NumPy.

        Examples
        --------
        >>> pd.array([1, 2, 3]).ravel()
        <IntegerArray>
        [1, 2, 3]
        Length: 3, dtype: Int64
        """
        return self

    @classmethod
    def _concat_same_type(cls, to_concat: Sequence[Self]) -> Self:
        """
        Concatenate multiple array of this dtype.

        Parameters
        ----------
        to_concat : sequence of this type

        Returns
        -------
        ExtensionArray

        Examples
        --------
        >>> arr1 = pd.array([1, 2, 3])
        >>> arr2 = pd.array([4, 5, 6])
        >>> pd.arrays.IntegerArray._concat_same_type([arr1, arr2])
        <IntegerArray>
        [1, 2, 3, 4, 5, 6]
        Length: 6, dtype: Int64
        """
        # Implementer note: this method will only be called with a sequence of
        # ExtensionArrays of this class and with the same dtype as self. This
        # should allow "easy" concatenation (no upcasting needed), and result
        # in a new ExtensionArray of the same dtype.
        # Note: this strict behaviour is only guaranteed starting with pandas 1.1
        raise AbstractMethodError(cls)

    # The _can_hold_na attribute is set to True so that pandas internals
    # will use the ExtensionDtype.na_value as the NA value in operations
    # such as take(), reindex(), shift(), etc.  In addition, those results
    # will then be of the ExtensionArray subclass rather than an array
    # of objects
    @cache_readonly
    def _can_hold_na(self) -> bool:
        return self.dtype._can_hold_na

    def _accumulate(
        self, name: str, *, skipna: bool = True, **kwargs
    ) -> ExtensionArray:
        """
        Return an ExtensionArray performing an accumulation operation.

        The underlying data type might change.

        Parameters
        ----------
        name : str
            Name of the function, supported values are:
            - cummin
            - cummax
            - cumsum
            - cumprod
        skipna : bool, default True
            If True, skip NA values.
        **kwargs
            Additional keyword arguments passed to the accumulation function.
            Currently, there is no supported kwarg.

        Returns
        -------
        array

        Raises
        ------
        NotImplementedError : subclass does not define accumulations

        Examples
        --------
        >>> arr = pd.array([1, 2, 3])
        >>> arr._accumulate(name='cumsum')
        <IntegerArray>
        [1, 3, 6]
        Length: 3, dtype: Int64
        """
        raise NotImplementedError(f"cannot perform {name} with type {self.dtype}")

    def _reduce(
        self, name: str, *, skipna: bool = True, keepdims: bool = False, **kwargs
    ):
        """
        Return a scalar result of performing the reduction operation.

        Parameters
        ----------
        name : str
            Name of the function, supported values are:
            { any, all, min, max, sum, mean, median, prod,
            std, var, sem, kurt, skew }.
        skipna : bool, default True
            If True, skip NaN values.
        keepdims : bool, default False
            If False, a scalar is returned.
            If True, the result has dimension with size one along the reduced axis.

            .. versionadded:: 2.1

               This parameter is not required in the _reduce signature to keep backward
               compatibility, but will become required in the future. If the parameter
               is not found in the method signature, a FutureWarning will be emitted.
        **kwargs
            Additional keyword arguments passed to the reduction function.
            Currently, `ddof` is the only supported kwarg.

        Returns
        -------
        scalar

        Raises
        ------
        TypeError : subclass does not define reductions

        Examples
        --------
        >>> pd.array([1, 2, 3])._reduce("min")
        1
        """
        meth = getattr(self, name, None)
        if meth is None:
            raise TypeError(
                f"'{type(self).__name__}' with dtype {self.dtype} "
                f"does not support reduction '{name}'"
            )
        result = meth(skipna=skipna, **kwargs)
        if keepdims:
            result = np.array([result])

        return result

    # https://github.com/python/typeshed/issues/2148#issuecomment-520783318
    # Incompatible types in assignment (expression has type "None", base class
    # "object" defined the type as "Callable[[object], int]")
    __hash__: ClassVar[None]  # type: ignore[assignment]

    # ------------------------------------------------------------------------
    # Non-Optimized Default Methods; in the case of the private methods here,
    #  these are not guaranteed to be stable across pandas versions.

    def _values_for_json(self) -> np.ndarray:
        """
        Specify how to render our entries in to_json.

        Notes
        -----
        The dtype on the returned ndarray is not restricted, but for non-native
        types that are not specifically handled in objToJSON.c, to_json is
        liable to raise. In these cases, it may be safer to return an ndarray
        of strings.
        """
        return np.asarray(self)

    def _hash_pandas_object(
        self, *, encoding: str, hash_key: str, categorize: bool
    ) -> npt.NDArray[np.uint64]:
        """
        Hook for hash_pandas_object.

        Default is to use the values returned by _values_for_factorize.

        Parameters
        ----------
        encoding : str
            Encoding for data & key when strings.
        hash_key : str
            Hash_key for string key to encode.
        categorize : bool
            Whether to first categorize object arrays before hashing. This is more
            efficient when the array contains duplicate values.

        Returns
        -------
        np.ndarray[uint64]

        Examples
        --------
        >>> pd.array([1, 2])._hash_pandas_object(encoding='utf-8',
        ...                                      hash_key="1000000000000000",
        ...                                      categorize=False
        ...                                      )
        array([ 6238072747940578789, 15839785061582574730], dtype=uint64)
        """
        from pandas.core.util.hashing import hash_array

        values, _ = self._values_for_factorize()
        return hash_array(
            values, encoding=encoding, hash_key=hash_key, categorize=categorize
        )

    def _explode(self) -> tuple[Self, npt.NDArray[np.uint64]]:
        """
        Transform each element of list-like to a row.

        For arrays that do not contain list-like elements the default
        implementation of this method just returns a copy and an array
        of ones (unchanged index).

        Returns
        -------
        ExtensionArray
            Array with the exploded values.
        np.ndarray[uint64]
            The original lengths of each list-like for determining the
            resulting index.

        See Also
        --------
        Series.explode : The method on the ``Series`` object that this
            extension array method is meant to support.

        Examples
        --------
        >>> import pyarrow as pa
        >>> a = pd.array([[1, 2, 3], [4], [5, 6]],
        ...              dtype=pd.ArrowDtype(pa.list_(pa.int64())))
        >>> a._explode()
        (<ArrowExtensionArray>
        [1, 2, 3, 4, 5, 6]
        Length: 6, dtype: int64[pyarrow], array([3, 1, 2], dtype=int32))
        """
        values = self.copy()
        counts = np.ones(shape=(len(self),), dtype=np.uint64)
        return values, counts

    def tolist(self) -> list:
        """
        Return a list of the values.

        These are each a scalar type, which is a Python scalar
        (for str, int, float) or a pandas scalar
        (for Timestamp/Timedelta/Interval/Period)

        Returns
        -------
        list

        Examples
        --------
        >>> arr = pd.array([1, 2, 3])
        >>> arr.tolist()
        [1, 2, 3]
        """
        if self.ndim > 1:
            return [x.tolist() for x in self]
        return list(self)

    def delete(self, loc: PositionalIndexer) -> Self:
        indexer = np.delete(np.arange(len(self)), loc)
        return self.take(indexer)

    def insert(self, loc: int, item) -> Self:
        """
        Insert an item at the given position.

        Parameters
        ----------
        loc : int
        item : scalar-like

        Returns
        -------
        same type as self

        Notes
        -----
        This method should be both type and dtype-preserving.  If the item
        cannot be held in an array of this type/dtype, either ValueError or
        TypeError should be raised.

        The default implementation relies on _from_sequence to raise on invalid
        items.

        Examples
        --------
        >>> arr = pd.array([1, 2, 3])
        >>> arr.insert(2, -1)
        <IntegerArray>
        [1, 2, -1, 3]
        Length: 4, dtype: Int64
        """
        loc = validate_insert_loc(loc, len(self))

        item_arr = type(self)._from_sequence([item], dtype=self.dtype)

        return type(self)._concat_same_type([self[:loc], item_arr, self[loc:]])

    def _putmask(self, mask: npt.NDArray[np.bool_], value) -> None:
        """
        Analogue to np.putmask(self, mask, value)

        Parameters
        ----------
        mask : np.ndarray[bool]
        value : scalar or listlike
            If listlike, must be arraylike with same length as self.

        Returns
        -------
        None

        Notes
        -----
        Unlike np.putmask, we do not repeat listlike values with mismatched length.
        'value' should either be a scalar or an arraylike with the same length
        as self.
        """
        if is_list_like(value):
            val = value[mask]
        else:
            val = value

        self[mask] = val

    def _where(self, mask: npt.NDArray[np.bool_], value) -> Self:
        """
        Analogue to np.where(mask, self, value)

        Parameters
        ----------
        mask : np.ndarray[bool]
        value : scalar or listlike

        Returns
        -------
        same type as self
        """
        result = self.copy()

        if is_list_like(value):
            val = value[~mask]
        else:
            val = value

        result[~mask] = val
        return result

    # TODO(3.0): this can be removed once GH#33302 deprecation is enforced
    def _fill_mask_inplace(
        self, method: str, limit: int | None, mask: npt.NDArray[np.bool_]
    ) -> None:
        """
        Replace values in locations specified by 'mask' using pad or backfill.

        See also
        --------
        ExtensionArray.fillna
        """
        func = missing.get_fill_func(method)
        npvalues = self.astype(object)
        # NB: if we don't copy mask here, it may be altered inplace, which
        #  would mess up the `self[mask] = ...` below.
        func(npvalues, limit=limit, mask=mask.copy())
        new_values = self._from_sequence(npvalues, dtype=self.dtype)
        self[mask] = new_values[mask]

    def _rank(
        self,
        *,
        axis: AxisInt = 0,
        method: str = "average",
        na_option: str = "keep",
        ascending: bool = True,
        pct: bool = False,
    ):
        """
        See Series.rank.__doc__.
        """
        if axis != 0:
            raise NotImplementedError

        return rank(
            self._values_for_argsort(),
            axis=axis,
            method=method,
            na_option=na_option,
            ascending=ascending,
            pct=pct,
        )

    @classmethod
    def _empty(cls, shape: Shape, dtype: ExtensionDtype):
        """
        Create an ExtensionArray with the given shape and dtype.

        See also
        --------
        ExtensionDtype.empty
            ExtensionDtype.empty is the 'official' public version of this API.
        """
        # Implementer note: while ExtensionDtype.empty is the public way to
        # call this method, it is still required to implement this `_empty`
        # method as well (it is called internally in pandas)
        obj = cls._from_sequence([], dtype=dtype)

        taker = np.broadcast_to(np.intp(-1), shape)
        result = obj.take(taker, allow_fill=True)
        if not isinstance(result, cls) or dtype != result.dtype:
            raise NotImplementedError(
                f"Default 'empty' implementation is invalid for dtype='{dtype}'"
            )
        return result

    def _quantile(self, qs: npt.NDArray[np.float64], interpolation: str) -> Self:
        """
        Compute the quantiles of self for each quantile in `qs`.

        Parameters
        ----------
        qs : np.ndarray[float64]
        interpolation: str

        Returns
        -------
        same type as self
        """
        mask = np.asarray(self.isna())
        arr = np.asarray(self)
        fill_value = np.nan

        res_values = quantile_with_mask(arr, mask, fill_value, qs, interpolation)
        return type(self)._from_sequence(res_values)

    def _mode(self, dropna: bool = True) -> Self:
        """
        Returns the mode(s) of the ExtensionArray.

        Always returns `ExtensionArray` even if only one value.

        Parameters
        ----------
        dropna : bool, default True
            Don't consider counts of NA values.

        Returns
        -------
        same type as self
            Sorted, if possible.
        """
        # error: Incompatible return value type (got "Union[ExtensionArray,
        # ndarray[Any, Any]]", expected "Self")
        return mode(self, dropna=dropna)  # type: ignore[return-value]

    def __array_ufunc__(self, ufunc: np.ufunc, method: str, *inputs, **kwargs):
        if any(
            isinstance(other, (ABCSeries, ABCIndex, ABCDataFrame)) for other in inputs
        ):
            return NotImplemented

        result = arraylike.maybe_dispatch_ufunc_to_dunder_op(
            self, ufunc, method, *inputs, **kwargs
        )
        if result is not NotImplemented:
            return result

        if "out" in kwargs:
            return arraylike.dispatch_ufunc_with_out(
                self, ufunc, method, *inputs, **kwargs
            )

        if method == "reduce":
            result = arraylike.dispatch_reduction_ufunc(
                self, ufunc, method, *inputs, **kwargs
            )
            if result is not NotImplemented:
                return result

        return arraylike.default_array_ufunc(self, ufunc, method, *inputs, **kwargs)

    def map(self, mapper, na_action=None):
        """
        Map values using an input mapping or function.

        Parameters
        ----------
        mapper : function, dict, or Series
            Mapping correspondence.
        na_action : {None, 'ignore'}, default None
            If 'ignore', propagate NA values, without passing them to the
            mapping correspondence. If 'ignore' is not supported, a
            ``NotImplementedError`` should be raised.

        Returns
        -------
        Union[ndarray, Index, ExtensionArray]
            The output of the mapping function applied to the array.
            If the function returns a tuple with more than one element
            a MultiIndex will be returned.
        """
        return map_array(self, mapper, na_action=na_action)

    # ------------------------------------------------------------------------
    # GroupBy Methods

    def _groupby_op(
        self,
        *,
        how: str,
        has_dropped_na: bool,
        min_count: int,
        ngroups: int,
        ids: npt.NDArray[np.intp],
        **kwargs,
    ) -> ArrayLike:
        """
        Dispatch GroupBy reduction or transformation operation.

        This is an *experimental* API to allow ExtensionArray authors to implement
        reductions and transformations. The API is subject to change.

        Parameters
        ----------
        how : {'any', 'all', 'sum', 'prod', 'min', 'max', 'mean', 'median',
               'median', 'var', 'std', 'sem', 'nth', 'last', 'ohlc',
               'cumprod', 'cumsum', 'cummin', 'cummax', 'rank'}
        has_dropped_na : bool
        min_count : int
        ngroups : int
        ids : np.ndarray[np.intp]
            ids[i] gives the integer label for the group that self[i] belongs to.
        **kwargs : operation-specific
            'any', 'all' -> ['skipna']
            'var', 'std', 'sem' -> ['ddof']
            'cumprod', 'cumsum', 'cummin', 'cummax' -> ['skipna']
            'rank' -> ['ties_method', 'ascending', 'na_option', 'pct']

        Returns
        -------
        np.ndarray or ExtensionArray
        """
        from pandas.core.arrays.string_ import StringDtype
        from pandas.core.groupby.ops import WrappedCythonOp

        kind = WrappedCythonOp.get_kind_from_how(how)
        op = WrappedCythonOp(how=how, kind=kind, has_dropped_na=has_dropped_na)

        # GH#43682
        if isinstance(self.dtype, StringDtype):
            # StringArray
            if op.how in [
                "prod",
                "mean",
                "median",
                "cumsum",
                "cumprod",
                "std",
                "sem",
                "var",
                "skew",
            ]:
                raise TypeError(
                    f"dtype '{self.dtype}' does not support operation '{how}'"
                )
            if op.how not in ["any", "all"]:
                # Fail early to avoid conversion to object
                op._get_cython_function(op.kind, op.how, np.dtype(object), False)

            arr = self
            if op.how == "sum":
                # https://github.com/pandas-dev/pandas/issues/60229
                # All NA should result in the empty string.
                if min_count == 0:
                    arr = arr.fillna("")
            npvalues = arr.to_numpy(object, na_value=np.nan)
        else:
            raise NotImplementedError(
                f"function is not implemented for this dtype: {self.dtype}"
            )

        res_values = op._cython_op_ndim_compat(
            npvalues,
            min_count=min_count,
            ngroups=ngroups,
            comp_ids=ids,
            mask=None,
            **kwargs,
        )

        if op.how in op.cast_blocklist:
            # i.e. how in ["rank"], since other cast_blocklist methods don't go
            #  through cython_operation
            return res_values

        if isinstance(self.dtype, StringDtype):
            dtype = self.dtype
            string_array_cls = dtype.construct_array_type()
            return string_array_cls._from_sequence(res_values, dtype=dtype)

        else:
            raise NotImplementedError


class ExtensionArraySupportsAnyAll(ExtensionArray):
    def any(self, *, skipna: bool = True) -> bool:
        raise AbstractMethodError(self)

    def all(self, *, skipna: bool = True) -> bool:
        raise AbstractMethodError(self)


class ExtensionOpsMixin:
    """
    A base class for linking the operators to their dunder names.

    .. note::

       You may want to set ``__array_priority__`` if you want your
       implementation to be called when involved in binary operations
       with NumPy arrays.
    """

    @classmethod
    def _create_arithmetic_method(cls, op):
        raise AbstractMethodError(cls)

    @classmethod
    def _add_arithmetic_ops(cls) -> None:
        setattr(cls, "__add__", cls._create_arithmetic_method(operator.add))
        setattr(cls, "__radd__", cls._create_arithmetic_method(roperator.radd))
        setattr(cls, "__sub__", cls._create_arithmetic_method(operator.sub))
        setattr(cls, "__rsub__", cls._create_arithmetic_method(roperator.rsub))
        setattr(cls, "__mul__", cls._create_arithmetic_method(operator.mul))
        setattr(cls, "__rmul__", cls._create_arithmetic_method(roperator.rmul))
        setattr(cls, "__pow__", cls._create_arithmetic_method(operator.pow))
        setattr(cls, "__rpow__", cls._create_arithmetic_method(roperator.rpow))
        setattr(cls, "__mod__", cls._create_arithmetic_method(operator.mod))
        setattr(cls, "__rmod__", cls._create_arithmetic_method(roperator.rmod))
        setattr(cls, "__floordiv__", cls._create_arithmetic_method(operator.floordiv))
        setattr(
            cls, "__rfloordiv__", cls._create_arithmetic_method(roperator.rfloordiv)
        )
        setattr(cls, "__truediv__", cls._create_arithmetic_method(operator.truediv))
        setattr(cls, "__rtruediv__", cls._create_arithmetic_method(roperator.rtruediv))
        setattr(cls, "__divmod__", cls._create_arithmetic_method(divmod))
        setattr(cls, "__rdivmod__", cls._create_arithmetic_method(roperator.rdivmod))

    @classmethod
    def _create_comparison_method(cls, op):
        raise AbstractMethodError(cls)

    @classmethod
    def _add_comparison_ops(cls) -> None:
        setattr(cls, "__eq__", cls._create_comparison_method(operator.eq))
        setattr(cls, "__ne__", cls._create_comparison_method(operator.ne))
        setattr(cls, "__lt__", cls._create_comparison_method(operator.lt))
        setattr(cls, "__gt__", cls._create_comparison_method(operator.gt))
        setattr(cls, "__le__", cls._create_comparison_method(operator.le))
        setattr(cls, "__ge__", cls._create_comparison_method(operator.ge))

    @classmethod
    def _create_logical_method(cls, op):
        raise AbstractMethodError(cls)

    @classmethod
    def _add_logical_ops(cls) -> None:
        setattr(cls, "__and__", cls._create_logical_method(operator.and_))
        setattr(cls, "__rand__", cls._create_logical_method(roperator.rand_))
        setattr(cls, "__or__", cls._create_logical_method(operator.or_))
        setattr(cls, "__ror__", cls._create_logical_method(roperator.ror_))
        setattr(cls, "__xor__", cls._create_logical_method(operator.xor))
        setattr(cls, "__rxor__", cls._create_logical_method(roperator.rxor))


class ExtensionScalarOpsMixin(ExtensionOpsMixin):
    """
    A mixin for defining ops on an ExtensionArray.

    It is assumed that the underlying scalar objects have the operators
    already defined.

    Notes
    -----
    If you have defined a subclass MyExtensionArray(ExtensionArray), then
    use MyExtensionArray(ExtensionArray, ExtensionScalarOpsMixin) to
    get the arithmetic operators.  After the definition of MyExtensionArray,
    insert the lines

    MyExtensionArray._add_arithmetic_ops()
    MyExtensionArray._add_comparison_ops()

    to link the operators to your class.

    .. note::

       You may want to set ``__array_priority__`` if you want your
       implementation to be called when involved in binary operations
       with NumPy arrays.
    """

    @classmethod
    def _create_method(cls, op, coerce_to_dtype: bool = True, result_dtype=None):
        """
        A class method that returns a method that will correspond to an
        operator for an ExtensionArray subclass, by dispatching to the
        relevant operator defined on the individual elements of the
        ExtensionArray.

        Parameters
        ----------
        op : function
            An operator that takes arguments op(a, b)
        coerce_to_dtype : bool, default True
            boolean indicating whether to attempt to convert
            the result to the underlying ExtensionArray dtype.
            If it's not possible to create a new ExtensionArray with the
            values, an ndarray is returned instead.

        Returns
        -------
        Callable[[Any, Any], Union[ndarray, ExtensionArray]]
            A method that can be bound to a class. When used, the method
            receives the two arguments, one of which is the instance of
            this class, and should return an ExtensionArray or an ndarray.

            Returning an ndarray may be necessary when the result of the
            `op` cannot be stored in the ExtensionArray. The dtype of the
            ndarray uses NumPy's normal inference rules.

        Examples
        --------
        Given an ExtensionArray subclass called MyExtensionArray, use

            __add__ = cls._create_method(operator.add)

        in the class definition of MyExtensionArray to create the operator
        for addition, that will be based on the operator implementation
        of the underlying elements of the ExtensionArray
        """

        def _binop(self, other):
            def convert_values(param):
                if isinstance(param, ExtensionArray) or is_list_like(param):
                    ovalues = param
                else:  # Assume its an object
                    ovalues = [param] * len(self)
                return ovalues

            if isinstance(other, (ABCSeries, ABCIndex, ABCDataFrame)):
                # rely on pandas to unbox and dispatch to us
                return NotImplemented

            lvalues = self
            rvalues = convert_values(other)

            # If the operator is not defined for the underlying objects,
            # a TypeError should be raised
            res = [op(a, b) for (a, b) in zip(lvalues, rvalues)]

            def _maybe_convert(arr):
                if coerce_to_dtype:
                    # https://github.com/pandas-dev/pandas/issues/22850
                    # We catch all regular exceptions here, and fall back
                    # to an ndarray.
                    res = maybe_cast_pointwise_result(arr, self.dtype, same_dtype=False)
                    if not isinstance(res, type(self)):
                        # exception raised in _from_sequence; ensure we have ndarray
                        res = np.asarray(arr)
                else:
                    res = np.asarray(arr, dtype=result_dtype)
                return res

            if op.__name__ in {"divmod", "rdivmod"}:
                a, b = zip(*res)
                return _maybe_convert(a), _maybe_convert(b)

            return _maybe_convert(res)

        op_name = f"__{op.__name__}__"
        return set_function_name(_binop, op_name, cls)

    @classmethod
    def _create_arithmetic_method(cls, op):
        return cls._create_method(op)

    @classmethod
    def _create_comparison_method(cls, op):
        return cls._create_method(op, coerce_to_dtype=False, result_dtype=bool)
```
