## Supplementary software v0.2.1 for "Virtual control arms for paediatric myopia trials: external validation of axial-elongation models": boolean.py

```
from __future__ import annotations

import numbers
from typing import (
    TYPE_CHECKING,
    ClassVar,
    cast,
)

import numpy as np

from pandas._libs import (
    lib,
    missing as libmissing,
)

from pandas.core.dtypes.common import is_list_like
from pandas.core.dtypes.dtypes import register_extension_dtype
from pandas.core.dtypes.missing import isna

from pandas.core import ops
from pandas.core.array_algos import masked_accumulations
from pandas.core.arrays.masked import (
    BaseMaskedArray,
    BaseMaskedDtype,
)

if TYPE_CHECKING:
    import pyarrow

    from pandas._typing import (
        Dtype,
        DtypeObj,
        Self,
        npt,
        type_t,
    )


@register_extension_dtype
class BooleanDtype(BaseMaskedDtype):
    """
    Extension dtype for boolean data.

    .. warning::

       BooleanDtype is considered experimental. The implementation and
       parts of the API may change without warning.

    Attributes
    ----------
    None

    Methods
    -------
    None

    Examples
    --------
    >>> pd.BooleanDtype()
    BooleanDtype
    """

    name: ClassVar[str] = "boolean"

    # https://github.com/python/mypy/issues/4125
    # error: Signature of "type" incompatible with supertype "BaseMaskedDtype"
    @property
    def type(self) -> type:  # type: ignore[override]
        return np.bool_

    @property
    def kind(self) -> str:
        return "b"

    @property
    def numpy_dtype(self) -> np.dtype:
        return np.dtype("bool")

    @classmethod
    def construct_array_type(cls) -> type_t[BooleanArray]:
        """
        Return the array type associated with this dtype.

        Returns
        -------
        type
        """
        return BooleanArray

    def __repr__(self) -> str:
        return "BooleanDtype"

    @property
    def _is_boolean(self) -> bool:
        return True

    @property
    def _is_numeric(self) -> bool:
        return True

    def __from_arrow__(
        self, array: pyarrow.Array | pyarrow.ChunkedArray
    ) -> BooleanArray:
        """
        Construct BooleanArray from pyarrow Array/ChunkedArray.
        """
        import pyarrow

        if array.type != pyarrow.bool_() and not pyarrow.types.is_null(array.type):
            raise TypeError(f"Expected array of boolean type, got {array.type} instead")

        if isinstance(array, pyarrow.Array):
            chunks = [array]
            length = len(array)
        else:
            # pyarrow.ChunkedArray
            chunks = array.chunks
            length = array.length()

        if pyarrow.types.is_null(array.type):
            mask = np.ones(length, dtype=bool)
            # No need to init data, since all null
            data = np.empty(length, dtype=bool)
            return BooleanArray(data, mask)

        results = []
        for arr in chunks:
            buflist = arr.buffers()
            data = pyarrow.BooleanArray.from_buffers(
                arr.type, len(arr), [None, buflist[1]], offset=arr.offset
            ).to_numpy(zero_copy_only=False)
            if arr.null_count != 0:
                mask = pyarrow.BooleanArray.from_buffers(
                    arr.type, len(arr), [None, buflist[0]], offset=arr.offset
                ).to_numpy(zero_copy_only=False)
                mask = ~mask
            else:
                mask = np.zeros(len(arr), dtype=bool)

            bool_arr = BooleanArray(data, mask)
            results.append(bool_arr)

        if not results:
            return BooleanArray(
                np.array([], dtype=np.bool_), np.array([], dtype=np.bool_)
            )
        else:
            return BooleanArray._concat_same_type(results)


def coerce_to_array(
    values, mask=None, copy: bool = False
) -> tuple[np.ndarray, np.ndarray]:
    """
    Coerce the input values array to numpy arrays with a mask.

    Parameters
    ----------
    values : 1D list-like
    mask : bool 1D array, optional
    copy : bool, default False
        if True, copy the input

    Returns
    -------
    tuple of (values, mask)
    """
    if isinstance(values, BooleanArray):
        if mask is not None:
            raise ValueError("cannot pass mask for BooleanArray input")
        values, mask = values._data, values._mask
        if copy:
            values = values.copy()
            mask = mask.copy()
        return values, mask

    mask_values = None
    if isinstance(values, np.ndarray) and values.dtype == np.bool_:
        if copy:
            values = values.copy()
    elif isinstance(values, np.ndarray) and values.dtype.kind in "iufcb":
        mask_values = isna(values)

        values_bool = np.zeros(len(values), dtype=bool)
        values_bool[~mask_values] = values[~mask_values].astype(bool)

        if not np.all(
            values_bool[~mask_values].astype(values.dtype) == values[~mask_values]
        ):
            raise TypeError("Need to pass bool-like values")

        values = values_bool
    else:
        values_object = np.asarray(values, dtype=object)

        inferred_dtype = lib.infer_dtype(values_object, skipna=True)
        integer_like = ("floating", "integer", "mixed-integer-float")
        if inferred_dtype not in ("boolean", "empty") + integer_like:
            raise TypeError("Need to pass bool-like values")

        # mypy does not narrow the type of mask_values to npt.NDArray[np.bool_]
        # within this branch, it assumes it can also be None
        mask_values = cast("npt.NDArray[np.bool_]", isna(values_object))
        values = np.zeros(len(values), dtype=bool)
        values[~mask_values] = values_object[~mask_values].astype(bool)

        # if the values were integer-like, validate it were actually 0/1's
        if (inferred_dtype in integer_like) and not (
            np.all(
                values[~mask_values].astype(float)
                == values_object[~mask_values].astype(float)
            )
        ):
            raise TypeError("Need to pass bool-like values")

    if mask is None and mask_values is None:
        mask = np.zeros(values.shape, dtype=bool)
    elif mask is None:
        mask = mask_values
    else:
        if isinstance(mask, np.ndarray) and mask.dtype == np.bool_:
            if mask_values is not None:
                mask = mask | mask_values
            else:
                if copy:
                    mask = mask.copy()
        else:
            mask = np.array(mask, dtype=bool)
            if mask_values is not None:
                mask = mask | mask_values

    if values.shape != mask.shape:
        raise ValueError("values.shape and mask.shape must match")

    return values, mask


class BooleanArray(BaseMaskedArray):
    """
    Array of boolean (True/False) data with missing values.

    This is a pandas Extension array for boolean data, under the hood
    represented by 2 numpy arrays: a boolean array with the data and
    a boolean array with the mask (True indicating missing).

    BooleanArray implements Kleene logic (sometimes called three-value
    logic) for logical operations. See :ref:`boolean.kleene` for more.

    To construct an BooleanArray from generic array-like input, use
    :func:`pandas.array` specifying ``dtype="boolean"`` (see examples
    below).

    .. warning::

       BooleanArray is considered experimental. The implementation and
       parts of the API may change without warning.

    Parameters
    ----------
    values : numpy.ndarray
        A 1-d boolean-dtype array with the data.
    mask : numpy.ndarray
        A 1-d boolean-dtype array indicating missing values (True
        indicates missing).
    copy : bool, default False
        Whether to copy the `values` and `mask` arrays.

    Attributes
    ----------
    None

    Methods
    -------
    None

    Returns
    -------
    BooleanArray

    Examples
    --------
    Create an BooleanArray with :func:`pandas.array`:

    >>> pd.array([True, False, None], dtype="boolean")
    <BooleanArray>
    [True, False, <NA>]
    Length: 3, dtype: boolean
    """

    # The value used to fill '_data' to avoid upcasting
    _internal_fill_value = False
    # Fill values used for any/all
    # Incompatible types in assignment (expression has type "bool", base class
    # "BaseMaskedArray" defined the type as "<typing special form>")
    _truthy_value = True  # type: ignore[assignment]
    _falsey_value = False  # type: ignore[assignment]
    _TRUE_VALUES = {"True", "TRUE", "true", "1", "1.0"}
    _FALSE_VALUES = {"False", "FALSE", "false", "0", "0.0"}

    @classmethod
    def _simple_new(cls, values: np.ndarray, mask: npt.NDArray[np.bool_]) -> Self:
        result = super()._simple_new(values, mask)
        result._dtype = BooleanDtype()
        return result

    def __init__(
        self, values: np.ndarray, mask: np.ndarray, copy: bool = False
    ) -> None:
        if not (isinstance(values, np.ndarray) and values.dtype == np.bool_):
            raise TypeError(
                "values should be boolean numpy array. Use "
                "the 'pd.array' function instead"
            )
        self._dtype = BooleanDtype()
        super().__init__(values, mask, copy=copy)

    @property
    def dtype(self) -> BooleanDtype:
        return self._dtype

    @classmethod
    def _from_sequence_of_strings(
        cls,
        strings: list[str],
        *,
        dtype: Dtype | None = None,
        copy: bool = False,
        true_values: list[str] | None = None,
        false_values: list[str] | None = None,
    ) -> BooleanArray:
        true_values_union = cls._TRUE_VALUES.union(true_values or [])
        false_values_union = cls._FALSE_VALUES.union(false_values or [])

        def map_string(s) -> bool:
            if s in true_values_union:
                return True
            elif s in false_values_union:
                return False
            else:
                raise ValueError(f"{s} cannot be cast to bool")

        scalars = np.array(strings, dtype=object)
        mask = isna(scalars)
        scalars[~mask] = list(map(map_string, scalars[~mask]))
        return cls._from_sequence(scalars, dtype=dtype, copy=copy)

    _HANDLED_TYPES = (np.ndarray, numbers.Number, bool, np.bool_)

    @classmethod
    def _coerce_to_array(
        cls, value, *, dtype: DtypeObj, copy: bool = False
    ) -> tuple[np.ndarray, np.ndarray]:
        if dtype:
            assert dtype == "boolean"
        return coerce_to_array(value, copy=copy)

    def _logical_method(self, other, op):
        assert op.__name__ in {"or_", "ror_", "and_", "rand_", "xor", "rxor"}
        other_is_scalar = lib.is_scalar(other)
        mask = None

        if isinstance(other, BooleanArray):
            other, mask = other._data, other._mask
        elif is_list_like(other):
            other = np.asarray(other, dtype="bool")
            if other.ndim > 1:
                raise NotImplementedError("can only perform ops with 1-d structures")
            other, mask = coerce_to_array(other, copy=False)
        elif isinstance(other, np.bool_):
            other = other.item()

        if other_is_scalar and other is not libmissing.NA and not lib.is_bool(other):
            raise TypeError(
                "'other' should be pandas.NA or a bool. "
                f"Got {type(other).__name__} instead."
            )

        if not other_is_scalar and len(self) != len(other):
            raise ValueError("Lengths must match")

        if op.__name__ in {"or_", "ror_"}:
            result, mask = ops.kleene_or(self._data, other, self._mask, mask)
        elif op.__name__ in {"and_", "rand_"}:
            result, mask = ops.kleene_and(self._data, other, self._mask, mask)
        else:
            # i.e. xor, rxor
            result, mask = ops.kleene_xor(self._data, other, self._mask, mask)

        # i.e. BooleanArray
        return self._maybe_mask_result(result, mask)

    def _accumulate(
        self, name: str, *, skipna: bool = True, **kwargs
    ) -> BaseMaskedArray:
        data = self._data
        mask = self._mask
        if name in ("cummin", "cummax"):
            op = getattr(masked_accumulations, name)
            data, mask = op(data, mask, skipna=skipna, **kwargs)
            return self._simple_new(data, mask)
        else:
            from pandas.core.arrays import IntegerArray

            return IntegerArray(data.astype(int), mask)._accumulate(
                name, skipna=skipna, **kwargs
            )
```
