## Supplementary software v0.2.1 for "Virtual control arms for paediatric myopia trials: external validation of axial-elongation models": categorical.py

```
from __future__ import annotations

from csv import QUOTE_NONNUMERIC
from functools import partial
import operator
from shutil import get_terminal_size
from typing import (
    TYPE_CHECKING,
    Literal,
    cast,
    overload,
)
import warnings

import numpy as np

from pandas._config import get_option

from pandas._libs import (
    NaT,
    algos as libalgos,
    lib,
)
from pandas._libs.arrays import NDArrayBacked
from pandas.compat.numpy import function as nv
from pandas.util._exceptions import find_stack_level
from pandas.util._validators import validate_bool_kwarg

from pandas.core.dtypes.cast import (
    coerce_indexer_dtype,
    find_common_type,
)
from pandas.core.dtypes.common import (
    ensure_int64,
    ensure_platform_int,
    is_any_real_numeric_dtype,
    is_bool_dtype,
    is_dict_like,
    is_hashable,
    is_integer_dtype,
    is_list_like,
    is_scalar,
    needs_i8_conversion,
    pandas_dtype,
)
from pandas.core.dtypes.dtypes import (
    ArrowDtype,
    CategoricalDtype,
    CategoricalDtypeType,
    ExtensionDtype,
)
from pandas.core.dtypes.generic import (
    ABCIndex,
    ABCSeries,
)
from pandas.core.dtypes.missing import (
    is_valid_na_for_dtype,
    isna,
)

from pandas.core import (
    algorithms,
    arraylike,
    ops,
)
from pandas.core.accessor import (
    PandasDelegate,
    delegate_names,
)
from pandas.core.algorithms import (
    factorize,
    take_nd,
)
from pandas.core.arrays._mixins import (
    NDArrayBackedExtensionArray,
    ravel_compat,
)
from pandas.core.base import (
    ExtensionArray,
    NoNewAttributesMixin,
    PandasObject,
)
import pandas.core.common as com
from pandas.core.construction import (
    extract_array,
    sanitize_array,
)
from pandas.core.ops.common import unpack_zerodim_and_defer
from pandas.core.sorting import nargsort
from pandas.core.strings.object_array import ObjectStringArrayMixin

from pandas.io.formats import console

if TYPE_CHECKING:
    from collections.abc import (
        Hashable,
        Iterator,
        Sequence,
    )

    from pandas._typing import (
        ArrayLike,
        AstypeArg,
        AxisInt,
        Dtype,
        DtypeObj,
        NpDtype,
        Ordered,
        Self,
        Shape,
        SortKind,
        npt,
    )

    from pandas import (
        DataFrame,
        Index,
        Series,
    )


def _cat_compare_op(op):
    opname = f"__{op.__name__}__"
    fill_value = op is operator.ne

    @unpack_zerodim_and_defer(opname)
    def func(self, other):
        hashable = is_hashable(other)
        if is_list_like(other) and len(other) != len(self) and not hashable:
            # in hashable case we may have a tuple that is itself a category
            raise ValueError("Lengths must match.")

        if not self.ordered:
            if opname in ["__lt__", "__gt__", "__le__", "__ge__"]:
                raise TypeError(
                    "Unordered Categoricals can only compare equality or not"
                )
        if isinstance(other, Categorical):
            # Two Categoricals can only be compared if the categories are
            # the same (maybe up to ordering, depending on ordered)

            msg = "Categoricals can only be compared if 'categories' are the same."
            if not self._categories_match_up_to_permutation(other):
                raise TypeError(msg)

            if not self.ordered and not self.categories.equals(other.categories):
                # both unordered and different order
                other_codes = recode_for_categories(
                    other.codes, other.categories, self.categories, copy=False
                )
            else:
                other_codes = other._codes

            ret = op(self._codes, other_codes)
            mask = (self._codes == -1) | (other_codes == -1)
            if mask.any():
                ret[mask] = fill_value
            return ret

        if hashable:
            if other in self.categories:
                i = self._unbox_scalar(other)
                ret = op(self._codes, i)

                if opname not in {"__eq__", "__ge__", "__gt__"}:
                    # GH#29820 performance trick; get_loc will always give i>=0,
                    #  so in the cases (__ne__, __le__, __lt__) the setting
                    #  here is a no-op, so can be skipped.
                    mask = self._codes == -1
                    ret[mask] = fill_value
                return ret
            else:
                return ops.invalid_comparison(self, other, op)
        else:
            # allow categorical vs object dtype array comparisons for equality
            # these are only positional comparisons
            if opname not in ["__eq__", "__ne__"]:
                raise TypeError(
                    f"Cannot compare a Categorical for op {opname} with "
                    f"type {type(other)}.\nIf you want to compare values, "
                    "use 'np.asarray(cat) <op> other'."
                )

            if isinstance(other, ExtensionArray) and needs_i8_conversion(other.dtype):
                # We would return NotImplemented here, but that messes up
                #  ExtensionIndex's wrapped methods
                return op(other, self)
            return getattr(np.array(self), opname)(np.array(other))

    func.__name__ = opname

    return func


def contains(cat, key, container) -> bool:
    """
    Helper for membership check for ``key`` in ``cat``.

    This is a helper method for :method:`__contains__`
    and :class:`CategoricalIndex.__contains__`.

    Returns True if ``key`` is in ``cat.categories`` and the
    location of ``key`` in ``categories`` is in ``container``.

    Parameters
    ----------
    cat : :class:`Categorical`or :class:`categoricalIndex`
    key : a hashable object
        The key to check membership for.
    container : Container (e.g. list-like or mapping)
        The container to check for membership in.

    Returns
    -------
    is_in : bool
        True if ``key`` is in ``self.categories`` and location of
        ``key`` in ``categories`` is in ``container``, else False.

    Notes
    -----
    This method does not check for NaN values. Do that separately
    before calling this method.
    """
    hash(key)

    # get location of key in categories.
    # If a KeyError, the key isn't in categories, so logically
    #  can't be in container either.
    try:
        loc = cat.categories.get_loc(key)
    except (KeyError, TypeError):
        return False

    # loc is the location of key in categories, but also the *value*
    # for key in container. So, `key` may be in categories,
    # but still not in `container`. Example ('b' in categories,
    # but not in values):
    # 'b' in Categorical(['a'], categories=['a', 'b'])  # False
    if is_scalar(loc):
        return loc in container
    else:
        # if categories is an IntervalIndex, loc is an array.
        return any(loc_ in container for loc_ in loc)


class Categorical(NDArrayBackedExtensionArray, PandasObject, ObjectStringArrayMixin):
    """
    Represent a categorical variable in classic R / S-plus fashion.

    `Categoricals` can only take on a limited, and usually fixed, number
    of possible values (`categories`). In contrast to statistical categorical
    variables, a `Categorical` might have an order, but numerical operations
    (additions, divisions, ...) are not possible.

    All values of the `Categorical` are either in `categories` or `np.nan`.
    Assigning values outside of `categories` will raise a `ValueError`. Order
    is defined by the order of the `categories`, not lexical order of the
    values.

    Parameters
    ----------
    values : list-like
        The values of the categorical. If categories are given, values not in
        categories will be replaced with NaN.
    categories : Index-like (unique), optional
        The unique categories for this categorical. If not given, the
        categories are assumed to be the unique values of `values` (sorted, if
        possible, otherwise in the order in which they appear).
    ordered : bool, default False
        Whether or not this categorical is treated as a ordered categorical.
        If True, the resulting categorical will be ordered.
        An ordered categorical respects, when sorted, the order of its
        `categories` attribute (which in turn is the `categories` argument, if
        provided).
    dtype : CategoricalDtype
        An instance of ``CategoricalDtype`` to use for this categorical.

    Attributes
    ----------
    categories : Index
        The categories of this categorical.
    codes : ndarray
        The codes (integer positions, which point to the categories) of this
        categorical, read only.
    ordered : bool
        Whether or not this Categorical is ordered.
    dtype : CategoricalDtype
        The instance of ``CategoricalDtype`` storing the ``categories``
        and ``ordered``.

    Methods
    -------
    from_codes
    __array__

    Raises
    ------
    ValueError
        If the categories do not validate.
    TypeError
        If an explicit ``ordered=True`` is given but no `categories` and the
        `values` are not sortable.

    See Also
    --------
    CategoricalDtype : Type for categorical data.
    CategoricalIndex : An Index with an underlying ``Categorical``.

    Notes
    -----
    See the `user guide
    <https://pandas.pydata.org/pandas-docs/stable/user_guide/categorical.html>`__
    for more.

    Examples
    --------
    >>> pd.Categorical([1, 2, 3, 1, 2, 3])
    [1, 2, 3, 1, 2, 3]
    Categories (3, int64): [1, 2, 3]

    >>> pd.Categorical(['a', 'b', 'c', 'a', 'b', 'c'])
    ['a', 'b', 'c', 'a', 'b', 'c']
    Categories (3, object): ['a', 'b', 'c']

    Missing values are not included as a category.

    >>> c = pd.Categorical([1, 2, 3, 1, 2, 3, np.nan])
    >>> c
    [1, 2, 3, 1, 2, 3, NaN]
    Categories (3, int64): [1, 2, 3]

    However, their presence is indicated in the `codes` attribute
    by code `-1`.

    >>> c.codes
    array([ 0,  1,  2,  0,  1,  2, -1], dtype=int8)

    Ordered `Categoricals` can be sorted according to the custom order
    of the categories and can have a min and max value.

    >>> c = pd.Categorical(['a', 'b', 'c', 'a', 'b', 'c'], ordered=True,
    ...                    categories=['c', 'b', 'a'])
    >>> c
    ['a', 'b', 'c', 'a', 'b', 'c']
    Categories (3, object): ['c' < 'b' < 'a']
    >>> c.min()
    'c'
    """

    # For comparisons, so that numpy uses our implementation if the compare
    # ops, which raise
    __array_priority__ = 1000
    # tolist is not actually deprecated, just suppressed in the __dir__
    _hidden_attrs = PandasObject._hidden_attrs | frozenset(["tolist"])
    _typ = "categorical"

    _dtype: CategoricalDtype

    @classmethod
    # error: Argument 2 of "_simple_new" is incompatible with supertype
    # "NDArrayBacked"; supertype defines the argument type as
    # "Union[dtype[Any], ExtensionDtype]"
    def _simple_new(  # type: ignore[override]
        cls, codes: np.ndarray, dtype: CategoricalDtype
    ) -> Self:
        # NB: This is not _quite_ as simple as the "usual" _simple_new
        codes = coerce_indexer_dtype(codes, dtype.categories)
        dtype = CategoricalDtype(ordered=False).update_dtype(dtype)
        return super()._simple_new(codes, dtype)

    def __init__(
        self,
        values,
        categories=None,
        ordered=None,
        dtype: Dtype | None = None,
        fastpath: bool | lib.NoDefault = lib.no_default,
        copy: bool = True,
    ) -> None:
        if fastpath is not lib.no_default:
            # GH#20110
            warnings.warn(
                "The 'fastpath' keyword in Categorical is deprecated and will "
                "be removed in a future version. Use Categorical.from_codes instead",
                DeprecationWarning,
                stacklevel=find_stack_level(),
            )
        else:
            fastpath = False

        dtype = CategoricalDtype._from_values_or_dtype(
            values, categories, ordered, dtype
        )
        # At this point, dtype is always a CategoricalDtype, but
        # we may have dtype.categories be None, and we need to
        # infer categories in a factorization step further below

        if fastpath:
            codes = coerce_indexer_dtype(values, dtype.categories)
            dtype = CategoricalDtype(ordered=False).update_dtype(dtype)
            super().__init__(codes, dtype)
            return

        if not is_list_like(values):
            # GH#38433
            raise TypeError("Categorical input must be list-like")

        # null_mask indicates missing values we want to exclude from inference.
        # This means: only missing values in list-likes (not arrays/ndframes).
        null_mask = np.array(False)

        # sanitize input
        vdtype = getattr(values, "dtype", None)
        if isinstance(vdtype, CategoricalDtype):
            if dtype.categories is None:
                dtype = CategoricalDtype(values.categories, dtype.ordered)
        elif not isinstance(values, (ABCIndex, ABCSeries, ExtensionArray)):
            values = com.convert_to_list_like(values)
            if isinstance(values, list) and len(values) == 0:
                # By convention, empty lists result in object dtype:
                values = np.array([], dtype=object)
            elif isinstance(values, np.ndarray):
                if values.ndim > 1:
                    # preempt sanitize_array from raising ValueError
                    raise NotImplementedError(
                        "> 1 ndim Categorical are not supported at this time"
                    )
                values = sanitize_array(values, None)
            else:
                # i.e. must be a list
                arr = sanitize_array(values, None)
                null_mask = isna(arr)
                if null_mask.any():
                    # We remove null values here, then below will re-insert
                    #  them, grep "full_codes"
                    arr_list = [values[idx] for idx in np.where(~null_mask)[0]]

                    # GH#44900 Do not cast to float if we have only missing values
                    if arr_list or arr.dtype == "object":
                        sanitize_dtype = None
                    else:
                        sanitize_dtype = arr.dtype

                    arr = sanitize_array(arr_list, None, dtype=sanitize_dtype)
                values = arr

        if dtype.categories is None:
            if isinstance(values.dtype, ArrowDtype) and issubclass(
                values.dtype.type, CategoricalDtypeType
            ):
                arr = values._pa_array.combine_chunks()
                categories = arr.dictionary.to_pandas(types_mapper=ArrowDtype)
                codes = arr.indices.to_numpy()
                dtype = CategoricalDtype(categories, values.dtype.pyarrow_dtype.ordered)
            else:
                if not isinstance(values, ABCIndex):
                    # in particular RangeIndex xref test_index_equal_range_categories
                    values = sanitize_array(values, None)
                try:
                    codes, categories = factorize(values, sort=True)
                except TypeError as err:
                    codes, categories = factorize(values, sort=False)
                    if dtype.ordered:
                        # raise, as we don't have a sortable data structure and so
                        # the user should give us one by specifying categories
                        raise TypeError(
                            "'values' is not ordered, please "
                            "explicitly specify the categories order "
                            "by passing in a categories argument."
                        ) from err

                # we're inferring from values
                dtype = CategoricalDtype(categories, dtype.ordered)

        elif isinstance(values.dtype, CategoricalDtype):
            old_codes = extract_array(values)._codes
            codes = recode_for_categories(
                old_codes, values.dtype.categories, dtype.categories, copy=copy
            )

        else:
            codes = _get_codes_for_values(values, dtype.categories)

        if null_mask.any():
            # Reinsert -1 placeholders for previously removed missing values
            full_codes = -np.ones(null_mask.shape, dtype=codes.dtype)
            full_codes[~null_mask] = codes
            codes = full_codes

        dtype = CategoricalDtype(ordered=False).update_dtype(dtype)
        arr = coerce_indexer_dtype(codes, dtype.categories)
        super().__init__(arr, dtype)

    @property
    def dtype(self) -> CategoricalDtype:
        """
        The :class:`~pandas.api.types.CategoricalDtype` for this instance.

        Examples
        --------
        >>> cat = pd.Categorical(['a', 'b'], ordered=True)
        >>> cat
        ['a', 'b']
        Categories (2, object): ['a' < 'b']
        >>> cat.dtype
        CategoricalDtype(categories=['a', 'b'], ordered=True, categories_dtype=object)
        """
        return self._dtype

    @property
    def _internal_fill_value(self) -> int:
        # using the specific numpy integer instead of python int to get
        #  the correct dtype back from _quantile in the all-NA case
        dtype = self._ndarray.dtype
        return dtype.type(-1)

    @classmethod
    def _from_sequence(
        cls, scalars, *, dtype: Dtype | None = None, copy: bool = False
    ) -> Self:
        return cls(scalars, dtype=dtype, copy=copy)

    @classmethod
    def _from_scalars(cls, scalars, *, dtype: DtypeObj) -> Self:
        if dtype is None:
            # The _from_scalars strictness doesn't make much sense in this case.
            raise NotImplementedError

        res = cls._from_sequence(scalars, dtype=dtype)

        # if there are any non-category elements in scalars, these will be
        #  converted to NAs in res.
        mask = isna(scalars)
        if not (mask == res.isna()).all():
            # Some non-category element in scalars got converted to NA in res.
            raise ValueError
        return res

    @overload
    def astype(self, dtype: npt.DTypeLike, copy: bool = ...) -> np.ndarray:
        ...

    @overload
    def astype(self, dtype: ExtensionDtype, copy: bool = ...) -> ExtensionArray:
        ...

    @overload
    def astype(self, dtype: AstypeArg, copy: bool = ...) -> ArrayLike:
        ...

    def astype(self, dtype: AstypeArg, copy: bool = True) -> ArrayLike:
        """
        Coerce this type to another dtype

        Parameters
        ----------
        dtype : numpy dtype or pandas type
        copy : bool, default True
            By default, astype always returns a newly allocated object.
            If copy is set to False and dtype is categorical, the original
            object is returned.
        """
        dtype = pandas_dtype(dtype)
        if self.dtype is dtype:
            result = self.copy() if copy else self

        elif isinstance(dtype, CategoricalDtype):
            # GH 10696/18593/18630
            dtype = self.dtype.update_dtype(dtype)
            self = self.copy() if copy else self
            result = self._set_dtype(dtype)

        elif isinstance(dtype, ExtensionDtype):
            return super().astype(dtype, copy=copy)

        elif dtype.kind in "iu" and self.isna().any():
            raise ValueError("Cannot convert float NaN to integer")

        elif len(self.codes) == 0 or len(self.categories) == 0:
            # For NumPy 1.x compatibility we cannot use copy=None.  And
            # `copy=False` has the meaning of `copy=None` here:
            if not copy:
                result = np.asarray(self, dtype=dtype)
            else:
                result = np.array(self, dtype=dtype)

        else:
            # GH8628 (PERF): astype category codes instead of astyping array
            new_cats = self.categories._values

            try:
                new_cats = new_cats.astype(dtype=dtype, copy=copy)
                fill_value = self.categories._na_value
                if not is_valid_na_for_dtype(fill_value, dtype):
                    fill_value = lib.item_from_zerodim(
                        np.array(self.categories._na_value).astype(dtype)
                    )
            except (
                TypeError,  # downstream error msg for CategoricalIndex is misleading
                ValueError,
            ):
                msg = f"Cannot cast {self.categories.dtype} dtype to {dtype}"
                raise ValueError(msg)

            result = take_nd(
                new_cats, ensure_platform_int(self._codes), fill_value=fill_value
            )

        return result

    def to_list(self):
        """
        Alias for tolist.
        """
        # GH#51254
        warnings.warn(
            "Categorical.to_list is deprecated and will be removed in a future "
            "version. Use obj.tolist() instead",
            FutureWarning,
            stacklevel=find_stack_level(),
        )
        return self.tolist()

    @classmethod
    def _from_inferred_categories(
        cls, inferred_categories, inferred_codes, dtype, true_values=None
    ) -> Self:
        """
        Construct a Categorical from inferred values.

        For inferred categories (`dtype` is None) the categories are sorted.
        For explicit `dtype`, the `inferred_categories` are cast to the
        appropriate type.

        Parameters
        ----------
        inferred_categories : Index
        inferred_codes : Index
        dtype : CategoricalDtype or 'category'
        true_values : list, optional
            If none are provided, the default ones are
            "True", "TRUE", and "true."

        Returns
        -------
        Categorical
        """
        from pandas import (
            Index,
            to_datetime,
            to_numeric,
            to_timedelta,
        )

        cats = Index(inferred_categories)
        known_categories = (
            isinstance(dtype, CategoricalDtype) and dtype.categories is not None
        )

        if known_categories:
            # Convert to a specialized type with `dtype` if specified.
            if is_any_real_numeric_dtype(dtype.categories.dtype):
                cats = to_numeric(inferred_categories, errors="coerce")
            elif lib.is_np_dtype(dtype.categories.dtype, "M"):
                cats = to_datetime(inferred_categories, errors="coerce")
            elif lib.is_np_dtype(dtype.categories.dtype, "m"):
                cats = to_timedelta(inferred_categories, errors="coerce")
            elif is_bool_dtype(dtype.categories.dtype):
                if true_values is None:
                    true_values = ["True", "TRUE", "true"]

                # error: Incompatible types in assignment (expression has type
                # "ndarray", variable has type "Index")
                cats = cats.isin(true_values)  # type: ignore[assignment]

        if known_categories:
            # Recode from observation order to dtype.categories order.
            categories = dtype.categories
            codes = recode_for_categories(inferred_codes, cats, categories)
        elif not cats.is_monotonic_increasing:
            # Sort categories and recode for unknown categories.
            unsorted = cats.copy()
            categories = cats.sort_values()

            codes = recode_for_categories(inferred_codes, unsorted, categories)
            dtype = CategoricalDtype(categories, ordered=False)
        else:
            dtype = CategoricalDtype(cats, ordered=False)
            codes = inferred_codes

        return cls._simple_new(codes, dtype=dtype)

    @classmethod
    def from_codes(
        cls,
        codes,
        categories=None,
        ordered=None,
        dtype: Dtype | None = None,
        validate: bool = True,
    ) -> Self:
        """
        Make a Categorical type from codes and categories or dtype.

        This constructor is useful if you already have codes and
        categories/dtype and so do not need the (computation intensive)
        factorization step, which is usually done on the constructor.

        If your data does not follow this convention, please use the normal
        constructor.

        Parameters
        ----------
        codes : array-like of int
            An integer array, where each integer points to a category in
            categories or dtype.categories, or else is -1 for NaN.
        categories : index-like, optional
            The categories for the categorical. Items need to be unique.
            If the categories are not given here, then they must be provided
            in `dtype`.
        ordered : bool, optional
            Whether or not this categorical is treated as an ordered
            categorical. If not given here or in `dtype`, the resulting
            categorical will be unordered.
        dtype : CategoricalDtype or "category", optional
            If :class:`CategoricalDtype`, cannot be used together with
            `categories` or `ordered`.
        validate : bool, default True
            If True, validate that the codes are valid for the dtype.
            If False, don't validate that the codes are valid. Be careful about skipping
            validation, as invalid codes can lead to severe problems, such as segfaults.

            .. versionadded:: 2.1.0

        Returns
        -------
        Categorical

        Examples
        --------
        >>> dtype = pd.CategoricalDtype(['a', 'b'], ordered=True)
        >>> pd.Categorical.from_codes(codes=[0, 1, 0, 1], dtype=dtype)
        ['a', 'b', 'a', 'b']
        Categories (2, object): ['a' < 'b']
        """
        dtype = CategoricalDtype._from_values_or_dtype(
            categories=categories, ordered=ordered, dtype=dtype
        )
        if dtype.categories is None:
            msg = (
                "The categories must be provided in 'categories' or "
                "'dtype'. Both were None."
            )
            raise ValueError(msg)

        if validate:
            # beware: non-valid codes may segfault
            codes = cls._validate_codes_for_dtype(codes, dtype=dtype)

        return cls._simple_new(codes, dtype=dtype)

    # ------------------------------------------------------------------
    # Categories/Codes/Ordered

    @property
    def categories(self) -> Index:
        """
        The categories of this categorical.

        Setting assigns new values to each category (effectively a rename of
        each individual category).

        The assigned value has to be a list-like object. All items must be
        unique and the number of items in the new categories must be the same
        as the number of items in the old categories.

        Raises
        ------
        ValueError
            If the new categories do not validate as categories or if the
            number of new categories is unequal the number of old categories

        See Also
        --------
        rename_categories : Rename categories.
        reorder_categories : Reorder categories.
        add_categories : Add new categories.
        remove_categories : Remove the specified categories.
        remove_unused_categories : Remove categories which are not used.
        set_categories : Set the categories to the specified ones.

        Examples
        --------
        For :class:`pandas.Series`:

        >>> ser = pd.Series(['a', 'b', 'c', 'a'], dtype='category')
        >>> ser.cat.categories
        Index(['a', 'b', 'c'], dtype='object')

        >>> raw_cat = pd.Categorical(['a', 'b', 'c', 'a'], categories=['b', 'c', 'd'])
        >>> ser = pd.Series(raw_cat)
        >>> ser.cat.categories
        Index(['b', 'c', 'd'], dtype='object')

        For :class:`pandas.Categorical`:

        >>> cat = pd.Categorical(['a', 'b'], ordered=True)
        >>> cat.categories
        Index(['a', 'b'], dtype='object')

        For :class:`pandas.CategoricalIndex`:

        >>> ci = pd.CategoricalIndex(['a', 'c', 'b', 'a', 'c', 'b'])
        >>> ci.categories
        Index(['a', 'b', 'c'], dtype='object')

        >>> ci = pd.CategoricalIndex(['a', 'c'], categories=['c', 'b', 'a'])
        >>> ci.categories
        Index(['c', 'b', 'a'], dtype='object')
        """
        return self.dtype.categories

    @property
    def ordered(self) -> Ordered:
        """
        Whether the categories have an ordered relationship.

        Examples
        --------
        For :class:`pandas.Series`:

        >>> ser = pd.Series(['a', 'b', 'c', 'a'], dtype='category')
        >>> ser.cat.ordered
        False

        >>> raw_cat = pd.Categorical(['a', 'b', 'c', 'a'], ordered=True)
        >>> ser = pd.Series(raw_cat)
        >>> ser.cat.ordered
        True

        For :class:`pandas.Categorical`:

        >>> cat = pd.Categorical(['a', 'b'], ordered=True)
        >>> cat.ordered
        True

        >>> cat = pd.Categorical(['a', 'b'], ordered=False)
        >>> cat.ordered
        False

        For :class:`pandas.CategoricalIndex`:

        >>> ci = pd.CategoricalIndex(['a', 'b'], ordered=True)
        >>> ci.ordered
        True

        >>> ci = pd.CategoricalIndex(['a', 'b'], ordered=False)
        >>> ci.ordered
        False
        """
        return self.dtype.ordered

    @property
    def codes(self) -> np.ndarray:
        """
        The category codes of this categorical index.

        Codes are an array of integers which are the positions of the actual
        values in the categories array.

        There is no setter, use the other categorical methods and the normal item
        setter to change values in the categorical.

        Returns
        -------
        ndarray[int]
            A non-writable view of the ``codes`` array.

        Examples
        --------
        For :class:`pandas.Categorical`:

        >>> cat = pd.Categorical(['a', 'b'], ordered=True)
        >>> cat.codes
        array([0, 1], dtype=int8)

        For :class:`pandas.CategoricalIndex`:

        >>> ci = pd.CategoricalIndex(['a', 'b', 'c', 'a', 'b', 'c'])
        >>> ci.codes
        array([0, 1, 2, 0, 1, 2], dtype=int8)

        >>> ci = pd.CategoricalIndex(['a', 'c'], categories=['c', 'b', 'a'])
        >>> ci.codes
        array([2, 0], dtype=int8)
        """
        v = self._codes.view()
        v.flags.writeable = False
        return v

    def _set_categories(self, categories, fastpath: bool = False) -> None:
        """
        Sets new categories inplace

        Parameters
        ----------
        fastpath : bool, default False
           Don't perform validation of the categories for uniqueness or nulls

        Examples
        --------
        >>> c = pd.Categorical(['a', 'b'])
        >>> c
        ['a', 'b']
        Categories (2, object): ['a', 'b']

        >>> c._set_categories(pd.Index(['a', 'c']))
        >>> c
        ['a', 'c']
        Categories (2, object): ['a', 'c']
        """
        if fastpath:
            new_dtype = CategoricalDtype._from_fastpath(categories, self.ordered)
        else:
            new_dtype = CategoricalDtype(categories, ordered=self.ordered)
        if (
            not fastpath
            and self.dtype.categories is not None
            and len(new_dtype.categories) != len(self.dtype.categories)
        ):
            raise ValueError(
                "new categories need to have the same number of "
                "items as the old categories!"
            )

        super().__init__(self._ndarray, new_dtype)

    def _set_dtype(self, dtype: CategoricalDtype) -> Self:
        """
        Internal method for directly updating the CategoricalDtype

        Parameters
        ----------
        dtype : CategoricalDtype

        Notes
        -----
        We don't do any validation here. It's assumed that the dtype is
        a (valid) instance of `CategoricalDtype`.
        """
        codes = recode_for_categories(self.codes, self.categories, dtype.categories)
        return type(self)._simple_new(codes, dtype=dtype)

    def set_ordered(self, value: bool) -> Self:
        """
        Set the ordered attribute to the boolean value.

        Parameters
        ----------
        value : bool
           Set whether this categorical is ordered (True) or not (False).
        """
        new_dtype = CategoricalDtype(self.categories, ordered=value)
        cat = self.copy()
        NDArrayBacked.__init__(cat, cat._ndarray, new_dtype)
        return cat

    def as_ordered(self) -> Self:
        """
        Set the Categorical to be ordered.

        Returns
        -------
        Categorical
            Ordered Categorical.

        Examples
        --------
        For :class:`pandas.Series`:

        >>> ser = pd.Series(['a', 'b', 'c', 'a'], dtype='category')
        >>> ser.cat.ordered
        False
        >>> ser = ser.cat.as_ordered()
        >>> ser.cat.ordered
        True

        For :class:`pandas.CategoricalIndex`:

        >>> ci = pd.CategoricalIndex(['a', 'b', 'c', 'a'])
        >>> ci.ordered
        False
        >>> ci = ci.as_ordered()
        >>> ci.ordered
        True
        """
        return self.set_ordered(True)

    def as_unordered(self) -> Self:
        """
        Set the Categorical to be unordered.

        Returns
        -------
        Categorical
            Unordered Categorical.

        Examples
        --------
        For :class:`pandas.Series`:

        >>> raw_cat = pd.Categorical(['a', 'b', 'c', 'a'], ordered=True)
        >>> ser = pd.Series(raw_cat)
        >>> ser.cat.ordered
        True
        >>> ser = ser.cat.as_unordered()
        >>> ser.cat.ordered
        False

        For :class:`pandas.CategoricalIndex`:

        >>> ci = pd.CategoricalIndex(['a', 'b', 'c', 'a'], ordered=True)
        >>> ci.ordered
        True
        >>> ci = ci.as_unordered()
        >>> ci.ordered
        False
        """
        return self.set_ordered(False)

    def set_categories(self, new_categories, ordered=None, rename: bool = False):
        """
        Set the categories to the specified new categories.

        ``new_categories`` can include new categories (which will result in
        unused categories) or remove old categories (which results in values
        set to ``NaN``). If ``rename=True``, the categories will simply be renamed
        (less or more items than in old categories will result in values set to
        ``NaN`` or in unused categories respectively).

        This method can be used to perform more than one action of adding,
        removing, and reordering simultaneously and is therefore faster than
        performing the individual steps via the more specialised methods.

        On the other hand this methods does not do checks (e.g., whether the
        old categories are included in the new categories on a reorder), which
        can result in surprising changes, for example when using special string
        dtypes, which does not considers a S1 string equal to a single char
        python string.

        Parameters
        ----------
        new_categories : Index-like
           The categories in new order.
        ordered : bool, default False
           Whether or not the categorical is treated as a ordered categorical.
           If not given, do not change the ordered information.
        rename : bool, default False
           Whether or not the new_categories should be considered as a rename
           of the old categories or as reordered categories.

        Returns
        -------
        Categorical with reordered categories.

        Raises
        ------
        ValueError
            If new_categories does not validate as categories

        See Also
        --------
        rename_categories : Rename categories.
        reorder_categories : Reorder categories.
        add_categories : Add new categories.
        remove_categories : Remove the specified categories.
        remove_unused_categories : Remove categories which are not used.

        Examples
        --------
        For :class:`pandas.Series`:

        >>> raw_cat = pd.Categorical(['a', 'b', 'c', 'A'],
        ...                           categories=['a', 'b', 'c'], ordered=True)
        >>> ser = pd.Series(raw_cat)
        >>> ser
        0   a
        1   b
        2   c
        3   NaN
        dtype: category
        Categories (3, object): ['a' < 'b' < 'c']

        >>> ser.cat.set_categories(['A', 'B', 'C'], rename=True)
        0   A
        1   B
        2   C
        3   NaN
        dtype: category
        Categories (3, object): ['A' < 'B' < 'C']

        For :class:`pandas.CategoricalIndex`:

        >>> ci = pd.CategoricalIndex(['a', 'b', 'c', 'A'],
        ...                          categories=['a', 'b', 'c'], ordered=True)
        >>> ci
        CategoricalIndex(['a', 'b', 'c', nan], categories=['a', 'b', 'c'],
                         ordered=True, dtype='category')

        >>> ci.set_categories(['A', 'b', 'c'])
        CategoricalIndex([nan, 'b', 'c', nan], categories=['A', 'b', 'c'],
                         ordered=True, dtype='category')
        >>> ci.set_categories(['A', 'b', 'c'], rename=True)
        CategoricalIndex(['A', 'b', 'c', nan], categories=['A', 'b', 'c'],
                         ordered=True, dtype='category')
        """

        if ordered is None:
            ordered = self.dtype.ordered
        new_dtype = CategoricalDtype(new_categories, ordered=ordered)

        cat = self.copy()
        if rename:
            if cat.dtype.categories is not None and len(new_dtype.categories) < len(
                cat.dtype.categories
            ):
                # remove all _codes which are larger and set to -1/NaN
                cat._codes[cat._codes >= len(new_dtype.categories)] = -1
            codes = cat._codes
        else:
            codes = recode_for_categories(
                cat.codes, cat.categories, new_dtype.categories
            )
        NDArrayBacked.__init__(cat, codes, new_dtype)
        return cat

    def rename_categories(self, new_categories) -> Self:
        """
        Rename categories.

        Parameters
        ----------
        new_categories : list-like, dict-like or callable

            New categories which will replace old categories.

            * list-like: all items must be unique and the number of items in
              the new categories must match the existing number of categories.

            * dict-like: specifies a mapping from
              old categories to new. Categories not contained in the mapping
              are passed through and extra categories in the mapping are
              ignored.

            * callable : a callable that is called on all items in the old
              categories and whose return values comprise the new categories.

        Returns
        -------
        Categorical
            Categorical with renamed categories.

        Raises
        ------
        ValueError
            If new categories are list-like and do not have the same number of
            items than the current categories or do not validate as categories

        See Also
        --------
        reorder_categories : Reorder categories.
        add_categories : Add new categories.
        remove_categories : Remove the specified categories.
        remove_unused_categories : Remove categories which are not used.
        set_categories : Set the categories to the specified ones.

        Examples
        --------
        >>> c = pd.Categorical(['a', 'a', 'b'])
        >>> c.rename_categories([0, 1])
        [0, 0, 1]
        Categories (2, int64): [0, 1]

        For dict-like ``new_categories``, extra keys are ignored and
        categories not in the dictionary are passed through

        >>> c.rename_categories({'a': 'A', 'c': 'C'})
        ['A', 'A', 'b']
        Categories (2, object): ['A', 'b']

        You may also provide a callable to create the new categories

        >>> c.rename_categories(lambda x: x.upper())
        ['A', 'A', 'B']
        Categories (2, object): ['A', 'B']
        """

        if is_dict_like(new_categories):
            new_categories = [
                new_categories.get(item, item) for item in self.categories
            ]
        elif callable(new_categories):
            new_categories = [new_categories(item) for item in self.categories]

        cat = self.copy()
        cat._set_categories(new_categories)
        return cat

    def reorder_categories(self, new_categories, ordered=None) -> Self:
        """
        Reorder categories as specified in new_categories.

        ``new_categories`` need to include all old categories and no new category
        items.

        Parameters
        ----------
        new_categories : Index-like
           The categories in new order.
        ordered : bool, optional
           Whether or not the categorical is treated as a ordered categorical.
           If not given, do not change the ordered information.

        Returns
        -------
        Categorical
            Categorical with reordered categories.

        Raises
        ------
        ValueError
            If the new categories do not contain all old category items or any
            new ones

        See Also
        --------
        rename_categories : Rename categories.
        add_categories : Add new categories.
        remove_categories : Remove the specified categories.
        remove_unused_categories : Remove categories which are not used.
        set_categories : Set the categories to the specified ones.

        Examples
        --------
        For :class:`pandas.Series`:

        >>> ser = pd.Series(['a', 'b', 'c', 'a'], dtype='category')
        >>> ser = ser.cat.reorder_categories(['c', 'b', 'a'], ordered=True)
        >>> ser
        0   a
        1   b
        2   c
        3   a
        dtype: category
        Categories (3, object): ['c' < 'b' < 'a']

        >>> ser.sort_values()
        2   c
        1   b
        0   a
        3   a
        dtype: category
        Categories (3, object): ['c' < 'b' < 'a']

        For :class:`pandas.CategoricalIndex`:

        >>> ci = pd.CategoricalIndex(['a', 'b', 'c', 'a'])
        >>> ci
        CategoricalIndex(['a', 'b', 'c', 'a'], categories=['a', 'b', 'c'],
                         ordered=False, dtype='category')
        >>> ci.reorder_categories(['c', 'b', 'a'], ordered=True)
        CategoricalIndex(['a', 'b', 'c', 'a'], categories=['c', 'b', 'a'],
                         ordered=True, dtype='category')
        """
        if (
            len(self.categories) != len(new_categories)
            or not self.categories.difference(new_categories).empty
        ):
            raise ValueError(
                "items in new_categories are not the same as in old categories"
            )
        return self.set_categories(new_categories, ordered=ordered)

    def add_categories(self, new_categories) -> Self:
        """
        Add new categories.

        `new_categories` will be included at the last/highest place in the
        categories and will be unused directly after this call.

        Parameters
        ----------
        new_categories : category or list-like of category
           The new categories to be included.

        Returns
        -------
        Categorical
            Categorical with new categories added.

        Raises
        ------
        ValueError
            If the new categories include old categories or do not validate as
            categories

        See Also
        --------
        rename_categories : Rename categories.
        reorder_categories : Reorder categories.
        remove_categories : Remove the specified categories.
        remove_unused_categories : Remove categories which are not used.
        set_categories : Set the categories to the specified ones.

        Examples
        --------
        >>> c = pd.Categorical(['c', 'b', 'c'])
        >>> c
        ['c', 'b', 'c']
        Categories (2, object): ['b', 'c']

        >>> c.add_categories(['d', 'a'])
        ['c', 'b', 'c']
        Categories (4, object): ['b', 'c', 'd', 'a']
        """

        if not is_list_like(new_categories):
            new_categories = [new_categories]
        already_included = set(new_categories) & set(self.dtype.categories)
        if len(already_included) != 0:
            raise ValueError(
                f"new categories must not include old categories: {already_included}"
            )

        if hasattr(new_categories, "dtype"):
            from pandas import Series

            dtype = find_common_type(
                [self.dtype.categories.dtype, new_categories.dtype]
            )
            new_categories = Series(
                list(self.dtype.categories) + list(new_categories), dtype=dtype
            )
        else:
            new_categories = list(self.dtype.categories) + list(new_categories)

        new_dtype = CategoricalDtype(new_categories, self.ordered)
        cat = self.copy()
        codes = coerce_indexer_dtype(cat._ndarray, new_dtype.categories)
        NDArrayBacked.__init__(cat, codes, new_dtype)
        return cat

    def remove_categories(self, removals) -> Self:
        """
        Remove the specified categories.

        `removals` must be included in the old categories. Values which were in
        the removed categories will be set to NaN

        Parameters
        ----------
        removals : category or list of categories
           The categories which should be removed.

        Returns
        -------
        Categorical
            Categorical with removed categories.

        Raises
        ------
        ValueError
            If the removals are not contained in the categories

        See Also
        --------
        rename_categories : Rename categories.
        reorder_categories : Reorder categories.
        add_categories : Add new categories.
        remove_unused_categories : Remove categories which are not used.
        set_categories : Set the categories to the specified ones.

        Examples
        --------
        >>> c = pd.Categorical(['a', 'c', 'b', 'c', 'd'])
        >>> c
        ['a', 'c', 'b', 'c', 'd']
        Categories (4, object): ['a', 'b', 'c', 'd']

        >>> c.remove_categories(['d', 'a'])
        [NaN, 'c', 'b', 'c', NaN]
        Categories (2, object): ['b', 'c']
        """
        from pandas import Index

        if not is_list_like(removals):
            removals = [removals]

        removals = Index(removals).unique().dropna()
        new_categories = (
            self.dtype.categories.difference(removals, sort=False)
            if self.dtype.ordered is True
            else self.dtype.categories.difference(removals)
        )
        not_included = removals.difference(self.dtype.categories)

        if len(not_included) != 0:
            not_included = set(not_included)
            raise ValueError(f"removals must all be in old categories: {not_included}")

        return self.set_categories(new_categories, ordered=self.ordered, rename=False)

    def remove_unused_categories(self) -> Self:
        """
        Remove categories which are not used.

        Returns
        -------
        Categorical
            Categorical with unused categories dropped.

        See Also
        --------
        rename_categories : Rename categories.
        reorder_categories : Reorder categories.
        add_categories : Add new categories.
        remove_categories : Remove the specified categories.
        set_categories : Set the categories to the specified ones.

        Examples
        --------
        >>> c = pd.Categorical(['a', 'c', 'b', 'c', 'd'])
        >>> c
        ['a', 'c', 'b', 'c', 'd']
        Categories (4, object): ['a', 'b', 'c', 'd']

        >>> c[2] = 'a'
        >>> c[4] = 'c'
        >>> c
        ['a', 'c', 'a', 'c', 'c']
        Categories (4, object): ['a', 'b', 'c', 'd']

        >>> c.remove_unused_categories()
        ['a', 'c', 'a', 'c', 'c']
        Categories (2, object): ['a', 'c']
        """
        idx, inv = np.unique(self._codes, return_inverse=True)

        if idx.size != 0 and idx[0] == -1:  # na sentinel
            idx, inv = idx[1:], inv - 1

        new_categories = self.dtype.categories.take(idx)
        new_dtype = CategoricalDtype._from_fastpath(
            new_categories, ordered=self.ordered
        )
        new_codes = coerce_indexer_dtype(inv, new_dtype.categories)

        cat = self.copy()
        NDArrayBacked.__init__(cat, new_codes, new_dtype)
        return cat

    # ------------------------------------------------------------------

    def map(
        self,
        mapper,
        na_action: Literal["ignore"] | None | lib.NoDefault = lib.no_default,
    ):
        """
        Map categories using an input mapping or function.

        Maps the categories to new categories. If the mapping correspondence is
        one-to-one the result is a :class:`~pandas.Categorical` which has the
        same order property as the original, otherwise a :class:`~pandas.Index`
        is returned. NaN values are unaffected.

        If a `dict` or :class:`~pandas.Series` is used any unmapped category is
        mapped to `NaN`. Note that if this happens an :class:`~pandas.Index`
        will be returned.

        Parameters
        ----------
        mapper : function, dict, or Series
            Mapping correspondence.
        na_action : {None, 'ignore'}, default 'ignore'
            If 'ignore', propagate NaN values, without passing them to the
            mapping correspondence.

            .. deprecated:: 2.1.0

               The default value of 'ignore' has been deprecated and will be changed to
               None in the future.

        Returns
        -------
        pandas.Categorical or pandas.Index
            Mapped categorical.

        See Also
        --------
        CategoricalIndex.map : Apply a mapping correspondence on a
            :class:`~pandas.CategoricalIndex`.
        Index.map : Apply a mapping correspondence on an
            :class:`~pandas.Index`.
        Series.map : Apply a mapping correspondence on a
            :class:`~pandas.Series`.
        Series.apply : Apply more complex functions on a
            :class:`~pandas.Series`.

        Examples
        --------
        >>> cat = pd.Categorical(['a', 'b', 'c'])
        >>> cat
        ['a', 'b', 'c']
        Categories (3, object): ['a', 'b', 'c']
        >>> cat.map(lambda x: x.upper(), na_action=None)
        ['A', 'B', 'C']
        Categories (3, object): ['A', 'B', 'C']
        >>> cat.map({'a': 'first', 'b': 'second', 'c': 'third'}, na_action=None)
        ['first', 'second', 'third']
        Categories (3, object): ['first', 'second', 'third']

        If the mapping is one-to-one the ordering of the categories is
        preserved:

        >>> cat = pd.Categorical(['a', 'b', 'c'], ordered=True)
        >>> cat
        ['a', 'b', 'c']
        Categories (3, object): ['a' < 'b' < 'c']
        >>> cat.map({'a': 3, 'b': 2, 'c': 1}, na_action=None)
        [3, 2, 1]
        Categories (3, int64): [3 < 2 < 1]

        If the mapping is not one-to-one an :class:`~pandas.Index` is returned:

        >>> cat.map({'a': 'first', 'b': 'second', 'c': 'first'}, na_action=None)
        Index(['first', 'second', 'first'], dtype='object')

        If a `dict` is used, all unmapped categories are mapped to `NaN` and
        the result is an :class:`~pandas.Index`:

        >>> cat.map({'a': 'first', 'b': 'second'}, na_action=None)
        Index(['first', 'second', nan], dtype='object')
        """
        if na_action is lib.no_default:
            warnings.warn(
                "The default value of 'ignore' for the `na_action` parameter in "
                "pandas.Categorical.map is deprecated and will be "
                "changed to 'None' in a future version. Please set na_action to the "
                "desired value to avoid seeing this warning",
                FutureWarning,
                stacklevel=find_stack_level(),
            )
            na_action = "ignore"

        assert callable(mapper) or is_dict_like(mapper)

        new_categories = self.categories.map(mapper)

        has_nans = np.any(self._codes == -1)

        na_val = np.nan
        if na_action is None and has_nans:
            na_val = mapper(np.nan) if callable(mapper) else mapper.get(np.nan, np.nan)

        if new_categories.is_unique and not new_categories.hasnans and na_val is np.nan:
            new_dtype = CategoricalDtype(new_categories, ordered=self.ordered)
            return self.from_codes(self._codes.copy(), dtype=new_dtype, validate=False)

        if has_nans:
            new_categories = new_categories.insert(len(new_categories), na_val)

        return np.take(new_categories, self._codes)

    __eq__ = _cat_compare_op(operator.eq)
    __ne__ = _cat_compare_op(operator.ne)
    __lt__ = _cat_compare_op(operator.lt)
    __gt__ = _cat_compare_op(operator.gt)
    __le__ = _cat_compare_op(operator.le)
    __ge__ = _cat_compare_op(operator.ge)

    # -------------------------------------------------------------
    # Validators; ideally these can be de-duplicated

    def _validate_setitem_value(self, value):
        if not is_hashable(value):
            # wrap scalars and hashable-listlikes in list
            return self._validate_listlike(value)
        else:
            return self._validate_scalar(value)

    def _validate_scalar(self, fill_value):
        """
        Convert a user-facing fill_value to a representation to use with our
        underlying ndarray, raising TypeError if this is not possible.

        Parameters
        ----------
        fill_value : object

        Returns
        -------
        fill_value : int

        Raises
        ------
        TypeError
        """

        if is_valid_na_for_dtype(fill_value, self.categories.dtype):
            fill_value = -1
        elif fill_value in self.categories:
            fill_value = self._unbox_scalar(fill_value)
        else:
            raise TypeError(
                "Cannot setitem on a Categorical with a new "
                f"category ({fill_value}), set the categories first"
            ) from None
        return fill_value

    @classmethod
    def _validate_codes_for_dtype(cls, codes, *, dtype: CategoricalDtype) -> np.ndarray:
        if isinstance(codes, ExtensionArray) and is_integer_dtype(codes.dtype):
            # Avoid the implicit conversion of Int to object
            if isna(codes).any():
                raise ValueError("codes cannot contain NA values")
            codes = codes.to_numpy(dtype=np.int64)
        else:
            codes = np.asarray(codes)
        if len(codes) and codes.dtype.kind not in "iu":
            raise ValueError("codes need to be array-like integers")

        if len(codes) and (codes.max() >= len(dtype.categories) or codes.min() < -1):
            raise ValueError("codes need to be between -1 and len(categories)-1")
        return codes

    # -------------------------------------------------------------

    @ravel_compat
    def __array__(
        self, dtype: NpDtype | None = None, copy: bool | None = None
    ) -> np.ndarray:
        """
        The numpy array interface.

        Users should not call this directly. Rather, it is invoked by
        :func:`numpy.array` and :func:`numpy.asarray`.

        Parameters
        ----------
        dtype : np.dtype or None
            Specifies the the dtype for the array.

        copy : bool or None, optional
            See :func:`numpy.asarray`.

        Returns
        -------
        numpy.array
            A numpy array of either the specified dtype or,
            if dtype==None (default), the same dtype as
            categorical.categories.dtype.

        Examples
        --------

        >>> cat = pd.Categorical(['a', 'b'], ordered=True)

        The following calls ``cat.__array__``

        >>> np.asarray(cat)
        array(['a', 'b'], dtype=object)
        """
        if copy is False:
            warnings.warn(
                "Starting with NumPy 2.0, the behavior of the 'copy' keyword has "
                "changed and passing 'copy=False' raises an error when returning "
                "a zero-copy NumPy array is not possible. pandas will follow "
                "this behavior starting with pandas 3.0.\nThis conversion to "
                "NumPy requires a copy, but 'copy=False' was passed. Consider "
                "using 'np.asarray(..)' instead.",
                FutureWarning,
                stacklevel=find_stack_level(),
            )

        ret = take_nd(self.categories._values, self._codes)
        # When we're a Categorical[ExtensionArray], like Interval,
        # we need to ensure __array__ gets all the way to an
        # ndarray.

        # `take_nd` should already make a copy, so don't force again.
        return np.asarray(ret, dtype=dtype)

    def __array_ufunc__(self, ufunc: np.ufunc, method: str, *inputs, **kwargs):
        # for binary ops, use our custom dunder methods
        result = arraylike.maybe_dispatch_ufunc_to_dunder_op(
            self, ufunc, method, *inputs, **kwargs
        )
        if result is not NotImplemented:
            return result

        if "out" in kwargs:
            # e.g. test_numpy_ufuncs_out
            return arraylike.dispatch_ufunc_with_out(
                self, ufunc, method, *inputs, **kwargs
            )

        if method == "reduce":
            # e.g. TestCategoricalAnalytics::test_min_max_ordered
            result = arraylike.dispatch_reduction_ufunc(
                self, ufunc, method, *inputs, **kwargs
            )
            if result is not NotImplemented:
                return result

        # for all other cases, raise for now (similarly as what happens in
        # Series.__array_prepare__)
        raise TypeError(
            f"Object with dtype {self.dtype} cannot perform "
            f"the numpy op {ufunc.__name__}"
        )

    def __setstate__(self, state) -> None:
        """Necessary for making this object picklable"""
        if not isinstance(state, dict):
            return super().__setstate__(state)

        if "_dtype" not in state:
            state["_dtype"] = CategoricalDtype(state["_categories"], state["_ordered"])

        if "_codes" in state and "_ndarray" not in state:
            # backward compat, changed what is property vs attribute
            state["_ndarray"] = state.pop("_codes")

        super().__setstate__(state)

    @property
    def nbytes(self) -> int:
        return self._codes.nbytes + self.dtype.categories.values.nbytes

    def memory_usage(self, deep: bool = False) -> int:
        """
        Memory usage of my values

        Parameters
        ----------
        deep : bool
            Introspect the data deeply, interrogate
            `object` dtypes for system-level memory consumption

        Returns
        -------
        bytes used

        Notes
        -----
        Memory usage does not include memory consumed by elements that
        are not components of the array if deep=False

        See Also
        --------
        numpy.ndarray.nbytes
        """
        return self._codes.nbytes + self.dtype.categories.memory_usage(deep=deep)

    def isna(self) -> npt.NDArray[np.bool_]:
        """
        Detect missing values

        Missing values (-1 in .codes) are detected.

        Returns
        -------
        np.ndarray[bool] of whether my values are null

        See Also
        --------
        isna : Top-level isna.
        isnull : Alias of isna.
        Categorical.notna : Boolean inverse of Categorical.isna.

        """
        return self._codes == -1

    isnull = isna

    def notna(self) -> npt.NDArray[np.bool_]:
        """
        Inverse of isna

        Both missing values (-1 in .codes) and NA as a category are detected as
        null.

        Returns
        -------
        np.ndarray[bool] of whether my values are not null

        See Also
        --------
        notna : Top-level notna.
        notnull : Alias of notna.
        Categorical.isna : Boolean inverse of Categorical.notna.

        """
        return ~self.isna()

    notnull = notna

    def value_counts(self, dropna: bool = True) -> Series:
        """
        Return a Series containing counts of each category.

        Every category will have an entry, even those with a count of 0.

        Parameters
        ----------
        dropna : bool, default True
            Don't include counts of NaN.

        Returns
        -------
        counts : Series

        See Also
        --------
        Series.value_counts
        """
        from pandas import (
            CategoricalIndex,
            Series,
        )

        code, cat = self._codes, self.categories
        ncat, mask = (len(cat), code >= 0)
        ix, clean = np.arange(ncat), mask.all()

        if dropna or clean:
            obs = code if clean else code[mask]
            count = np.bincount(obs, minlength=ncat or 0)
        else:
            count = np.bincount(np.where(mask, code, ncat))
            ix = np.append(ix, -1)

        ix = coerce_indexer_dtype(ix, self.dtype.categories)
        ix = self._from_backing_data(ix)

        return Series(
            count, index=CategoricalIndex(ix), dtype="int64", name="count", copy=False
        )

    # error: Argument 2 of "_empty" is incompatible with supertype
    # "NDArrayBackedExtensionArray"; supertype defines the argument type as
    # "ExtensionDtype"
    @classmethod
    def _empty(  # type: ignore[override]
        cls, shape: Shape, dtype: CategoricalDtype
    ) -> Self:
        """
        Analogous to np.empty(shape, dtype=dtype)

        Parameters
        ----------
        shape : tuple[int]
        dtype : CategoricalDtype
        """
        arr = cls._from_sequence([], dtype=dtype)

        # We have to use np.zeros instead of np.empty otherwise the resulting
        #  ndarray may contain codes not supported by this dtype, in which
        #  case repr(result) could segfault.
        backing = np.zeros(shape, dtype=arr._ndarray.dtype)

        return arr._from_backing_data(backing)

    def _internal_get_values(self) -> ArrayLike:
        """
        Return the values.

        For internal compatibility with pandas formatting.

        Returns
        -------
        np.ndarray or ExtensionArray
            A numpy array or ExtensionArray of the same dtype as
            categorical.categories.dtype.
        """
        # if we are a datetime and period index, return Index to keep metadata
        if needs_i8_conversion(self.categories.dtype):
            return self.categories.take(self._codes, fill_value=NaT)._values
        elif is_integer_dtype(self.categories.dtype) and -1 in self._codes:
            return (
                self.categories.astype("object")
                .take(self._codes, fill_value=np.nan)
                ._values
            )
        return np.array(self)

    def check_for_ordered(self, op) -> None:
        """assert that we are ordered"""
        if not self.ordered:
            raise TypeError(
                f"Categorical is not ordered for operation {op}\n"
                "you can use .as_ordered() to change the "
                "Categorical to an ordered one\n"
            )

    def argsort(
        self, *, ascending: bool = True, kind: SortKind = "quicksort", **kwargs
    ):
        """
        Return the indices that would sort the Categorical.

        Missing values are sorted at the end.

        Parameters
        ----------
        ascending : bool, default True
            Whether the indices should result in an ascending
            or descending sort.
        kind : {'quicksort', 'mergesort', 'heapsort', 'stable'}, optional
            Sorting algorithm.
        **kwargs:
            passed through to :func:`numpy.argsort`.

        Returns
        -------
        np.ndarray[np.intp]

        See Also
        --------
        numpy.ndarray.argsort

        Notes
        -----
        While an ordering is applied to the category values, arg-sorting
        in this context refers more to organizing and grouping together
        based on matching category values. Thus, this function can be
        called on an unordered Categorical instance unlike the functions
        'Categorical.min' and 'Categorical.max'.

        Examples
        --------
        >>> pd.Categorical(['b', 'b', 'a', 'c']).argsort()
        array([2, 0, 1, 3])

        >>> cat = pd.Categorical(['b', 'b', 'a', 'c'],
        ...                      categories=['c', 'b', 'a'],
        ...                      ordered=True)
        >>> cat.argsort()
        array([3, 0, 1, 2])

        Missing values are placed at the end

        >>> cat = pd.Categorical([2, None, 1])
        >>> cat.argsort()
        array([2, 0, 1])
        """
        return super().argsort(ascending=ascending, kind=kind, **kwargs)

    @overload
    def sort_values(
        self,
        *,
        inplace: Literal[False] = ...,
        ascending: bool = ...,
        na_position: str = ...,
    ) -> Self:
        ...

    @overload
    def sort_values(
        self, *, inplace: Literal[True], ascending: bool = ..., na_position: str = ...
    ) -> None:
        ...

    def sort_values(
        self,
        *,
        inplace: bool = False,
        ascending: bool = True,
        na_position: str = "last",
    ) -> Self | None:
        """
        Sort the Categorical by category value returning a new
        Categorical by default.

        While an ordering is applied to the category values, sorting in this
        context refers more to organizing and grouping together based on
        matching category values. Thus, this function can be called on an
        unordered Categorical instance unlike the functions 'Categorical.min'
        and 'Categorical.max'.

        Parameters
        ----------
        inplace : bool, default False
            Do operation in place.
        ascending : bool, default True
            Order ascending. Passing False orders descending. The
            ordering parameter provides the method by which the
            category values are organized.
        na_position : {'first', 'last'} (optional, default='last')
            'first' puts NaNs at the beginning
            'last' puts NaNs at the end

        Returns
        -------
        Categorical or None

        See Also
        --------
        Categorical.sort
        Series.sort_values

        Examples
        --------
        >>> c = pd.Categorical([1, 2, 2, 1, 5])
        >>> c
        [1, 2, 2, 1, 5]
        Categories (3, int64): [1, 2, 5]
        >>> c.sort_values()
        [1, 1, 2, 2, 5]
        Categories (3, int64): [1, 2, 5]
        >>> c.sort_values(ascending=False)
        [5, 2, 2, 1, 1]
        Categories (3, int64): [1, 2, 5]

        >>> c = pd.Categorical([1, 2, 2, 1, 5])

        'sort_values' behaviour with NaNs. Note that 'na_position'
        is independent of the 'ascending' parameter:

        >>> c = pd.Categorical([np.nan, 2, 2, np.nan, 5])
        >>> c
        [NaN, 2, 2, NaN, 5]
        Categories (2, int64): [2, 5]
        >>> c.sort_values()
        [2, 2, 5, NaN, NaN]
        Categories (2, int64): [2, 5]
        >>> c.sort_values(ascending=False)
        [5, 2, 2, NaN, NaN]
        Categories (2, int64): [2, 5]
        >>> c.sort_values(na_position='first')
        [NaN, NaN, 2, 2, 5]
        Categories (2, int64): [2, 5]
        >>> c.sort_values(ascending=False, na_position='first')
        [NaN, NaN, 5, 2, 2]
        Categories (2, int64): [2, 5]
        """
        inplace = validate_bool_kwarg(inplace, "inplace")
        if na_position not in ["last", "first"]:
            raise ValueError(f"invalid na_position: {repr(na_position)}")

        sorted_idx = nargsort(self, ascending=ascending, na_position=na_position)

        if not inplace:
            codes = self._codes[sorted_idx]
            return self._from_backing_data(codes)
        self._codes[:] = self._codes[sorted_idx]
        return None

    def _rank(
        self,
        *,
        axis: AxisInt = 0,
        method: str = "average",
        na_option: str = "keep",
        ascending: bool = True,
        pct: bool = False,
    ):
        """
        See Series.rank.__doc__.
        """
        if axis != 0:
            raise NotImplementedError
        vff = self._values_for_rank()
        return algorithms.rank(
            vff,
            axis=axis,
            method=method,
            na_option=na_option,
            ascending=ascending,
            pct=pct,
        )

    def _values_for_rank(self) -> np.ndarray:
        """
        For correctly ranking ordered categorical data. See GH#15420

        Ordered categorical data should be ranked on the basis of
        codes with -1 translated to NaN.

        Returns
        -------
        numpy.array

        """
        from pandas import Series

        if self.ordered:
            values = self.codes
            mask = values == -1
            if mask.any():
                values = values.astype("float64")
                values[mask] = np.nan
        elif is_any_real_numeric_dtype(self.categories.dtype):
            values = np.array(self)
        else:
            #  reorder the categories (so rank can use the float codes)
            #  instead of passing an object array to rank
            values = np.array(
                self.rename_categories(
                    Series(self.categories, copy=False).rank().values
                )
            )
        return values

    def _hash_pandas_object(
        self, *, encoding: str, hash_key: str, categorize: bool
    ) -> npt.NDArray[np.uint64]:
        """
        Hash a Categorical by hashing its categories, and then mapping the codes
        to the hashes.

        Parameters
        ----------
        encoding : str
        hash_key : str
        categorize : bool
            Ignored for Categorical.

        Returns
        -------
        np.ndarray[uint64]
        """
        # Note we ignore categorize, as we are already Categorical.
        from pandas.core.util.hashing import hash_array

        # Convert ExtensionArrays to ndarrays
        values = np.asarray(self.categories._values)
        hashed = hash_array(values, encoding, hash_key, categorize=False)

        # we have uint64, as we don't directly support missing values
        # we don't want to use take_nd which will coerce to float
        # instead, directly construct the result with a
        # max(np.uint64) as the missing value indicator
        #
        # TODO: GH#15362

        mask = self.isna()
        if len(hashed):
            result = hashed.take(self._codes)
        else:
            result = np.zeros(len(mask), dtype="uint64")

        if mask.any():
            result[mask] = lib.u8max

        return result

    # ------------------------------------------------------------------
    # NDArrayBackedExtensionArray compat

    @property
    def _codes(self) -> np.ndarray:
        return self._ndarray

    def _box_func(self, i: int):
        if i == -1:
            return np.nan
        return self.categories[i]

    def _unbox_scalar(self, key) -> int:
        # searchsorted is very performance sensitive. By converting codes
        # to same dtype as self.codes, we get much faster performance.
        code = self.categories.get_loc(key)
        code = self._ndarray.dtype.type(code)
        return code

    # ------------------------------------------------------------------

    def __iter__(self) -> Iterator:
        """
        Returns an Iterator over the values of this Categorical.
        """
        if self.ndim == 1:
            return iter(self._internal_get_values().tolist())
        else:
            return (self[n] for n in range(len(self)))

    def __contains__(self, key) -> bool:
        """
        Returns True if `key` is in this Categorical.
        """
        # if key is a NaN, check if any NaN is in self.
        if is_valid_na_for_dtype(key, self.categories.dtype):
            return bool(self.isna().any())

        return contains(self, key, container=self._codes)

    # ------------------------------------------------------------------
    # Rendering Methods

    def _formatter(self, boxed: bool = False):
        # Returning None here will cause format_array to do inference.
        return None

    def _repr_categories(self) -> list[str]:
        """
        return the base repr for the categories
        """
        max_categories = (
            10
            if get_option("display.max_categories") == 0
            else get_option("display.max_categories")
        )
        from pandas.io.formats import format as fmt

        format_array = partial(
            fmt.format_array, formatter=None, quoting=QUOTE_NONNUMERIC
        )
        if len(self.categories) > max_categories:
            num = max_categories // 2
            head = format_array(self.categories[:num]._values)
            tail = format_array(self.categories[-num:]._values)
            category_strs = head + ["..."] + tail
        else:
            category_strs = format_array(self.categories._values)

        # Strip all leading spaces, which format_array adds for columns...
        category_strs = [x.strip() for x in category_strs]
        return category_strs

    def _get_repr_footer(self) -> str:
        """
        Returns a string representation of the footer.
        """
        category_strs = self._repr_categories()
        dtype = str(self.categories.dtype)
        levheader = f"Categories ({len(self.categories)}, {dtype}): "
        width, _ = get_terminal_size()
        max_width = get_option("display.width") or width
        if console.in_ipython_frontend():
            # 0 = no breaks
            max_width = 0
        levstring = ""
        start = True
        cur_col_len = len(levheader)  # header
        sep_len, sep = (3, " < ") if self.ordered else (2, ", ")
        linesep = f"{sep.rstrip()}\n"  # remove whitespace
        for val in category_strs:
            if max_width != 0 and cur_col_len + sep_len + len(val) > max_width:
                levstring += linesep + (" " * (len(levheader) + 1))
                cur_col_len = len(levheader) + 1  # header + a whitespace
            elif not start:
                levstring += sep
                cur_col_len += len(val)
            levstring += val
            start = False
        # replace to simple save space by
        return f"{levheader}[{levstring.replace(' < ... < ', ' ... ')}]"

    def _get_values_repr(self) -> str:
        from pandas.io.formats import format as fmt

        assert len(self) > 0

        vals = self._internal_get_values()
        fmt_values = fmt.format_array(
            vals,
            None,
            float_format=None,
            na_rep="NaN",
            quoting=QUOTE_NONNUMERIC,
        )

        fmt_values = [i.strip() for i in fmt_values]
        joined = ", ".join(fmt_values)
        result = "[" + joined + "]"
        return result

    def __repr__(self) -> str:
        """
        String representation.
        """
        footer = self._get_repr_footer()
        length = len(self)
        max_len = 10
        if length > max_len:
            # In long cases we do not display all entries, so we add Length
            #  information to the __repr__.
            num = max_len // 2
            head = self[:num]._get_values_repr()
            tail = self[-(max_len - num) :]._get_values_repr()
            body = f"{head[:-1]}, ..., {tail[1:]}"
            length_info = f"Length: {len(self)}"
            result = f"{body}\n{length_info}\n{footer}"
        elif length > 0:
            body = self._get_values_repr()
            result = f"{body}\n{footer}"
        else:
            # In the empty case we use a comma instead of newline to get
            #  a more compact __repr__
            body = "[]"
            result = f"{body}, {footer}"

        return result

    # ------------------------------------------------------------------

    def _validate_listlike(self, value):
        # NB: here we assume scalar-like tuples have already been excluded
        value = extract_array(value, extract_numpy=True)

        # require identical categories set
        if isinstance(value, Categorical):
            if self.dtype != value.dtype:
                raise TypeError(
                    "Cannot set a Categorical with another, "
                    "without identical categories"
                )
            # dtype equality implies categories_match_up_to_permutation
            value = self._encode_with_my_categories(value)
            return value._codes

        from pandas import Index

        # tupleize_cols=False for e.g. test_fillna_iterable_category GH#41914
        to_add = Index._with_infer(value, tupleize_cols=False).difference(
            self.categories
        )

        # no assignments of values not in categories, but it's always ok to set
        # something to np.nan
        if len(to_add) and not isna(to_add).all():
            raise TypeError(
                "Cannot setitem on a Categorical with a new "
                "category, set the categories first"
            )

        codes = self.categories.get_indexer(value)
        return codes.astype(self._ndarray.dtype, copy=False)

    def _reverse_indexer(self) -> dict[Hashable, npt.NDArray[np.intp]]:
        """
        Compute the inverse of a categorical, returning
        a dict of categories -> indexers.

        *This is an internal function*

        Returns
        -------
        Dict[Hashable, np.ndarray[np.intp]]
            dict of categories -> indexers

        Examples
        --------
        >>> c = pd.Categorical(list('aabca'))
        >>> c
        ['a', 'a', 'b', 'c', 'a']
        Categories (3, object): ['a', 'b', 'c']
        >>> c.categories
        Index(['a', 'b', 'c'], dtype='object')
        >>> c.codes
        array([0, 0, 1, 2, 0], dtype=int8)
        >>> c._reverse_indexer()
        {'a': array([0, 1, 4]), 'b': array([2]), 'c': array([3])}

        """
        categories = self.categories
        r, counts = libalgos.groupsort_indexer(
            ensure_platform_int(self.codes), categories.size
        )
        counts = ensure_int64(counts).cumsum()
        _result = (r[start:end] for start, end in zip(counts, counts[1:]))
        return dict(zip(categories, _result))

    # ------------------------------------------------------------------
    # Reductions

    def _reduce(
        self, name: str, *, skipna: bool = True, keepdims: bool = False, **kwargs
    ):
        result = super()._reduce(name, skipna=skipna, keepdims=keepdims, **kwargs)
        if name in ["argmax", "argmin"]:
            # don't wrap in Categorical!
            return result
        if keepdims:
            return type(self)(result, dtype=self.dtype)
        else:
            return result

    def min(self, *, skipna: bool = True, **kwargs):
        """
        The minimum value of the object.

        Only ordered `Categoricals` have a minimum!

        Raises
        ------
        TypeError
            If the `Categorical` is not `ordered`.

        Returns
        -------
        min : the minimum of this `Categorical`, NA value if empty
        """
        nv.validate_minmax_axis(kwargs.get("axis", 0))
        nv.validate_min((), kwargs)
        self.check_for_ordered("min")

        if not len(self._codes):
            return self.dtype.na_value

        good = self._codes != -1
        if not good.all():
            if skipna and good.any():
                pointer = self._codes[good].min()
            else:
                return np.nan
        else:
            pointer = self._codes.min()
        return self._wrap_reduction_result(None, pointer)

    def max(self, *, skipna: bool = True, **kwargs):
        """
        The maximum value of the object.

        Only ordered `Categoricals` have a maximum!

        Raises
        ------
        TypeError
            If the `Categorical` is not `ordered`.

        Returns
        -------
        max : the maximum of this `Categorical`, NA if array is empty
        """
        nv.validate_minmax_axis(kwargs.get("axis", 0))
        nv.validate_max((), kwargs)
        self.check_for_ordered("max")

        if not len(self._codes):
            return self.dtype.na_value

        good = self._codes != -1
        if not good.all():
            if skipna and good.any():
                pointer = self._codes[good].max()
            else:
                return np.nan
        else:
            pointer = self._codes.max()
        return self._wrap_reduction_result(None, pointer)

    def _mode(self, dropna: bool = True) -> Categorical:
        codes = self._codes
        mask = None
        if dropna:
            mask = self.isna()

        res_codes = algorithms.mode(codes, mask=mask)
        res_codes = cast(np.ndarray, res_codes)
        assert res_codes.dtype == codes.dtype
        res = self._from_backing_data(res_codes)
        return res

    # ------------------------------------------------------------------
    # ExtensionArray Interface

    def unique(self) -> Self:
        """
        Return the ``Categorical`` which ``categories`` and ``codes`` are
        unique.

        .. versionchanged:: 1.3.0

            Previously, unused categories were dropped from the new categories.

        Returns
        -------
        Categorical

        See Also
        --------
        pandas.unique
        CategoricalIndex.unique
        Series.unique : Return unique values of Series object.

        Examples
        --------
        >>> pd.Categorical(list("baabc")).unique()
        ['b', 'a', 'c']
        Categories (3, object): ['a', 'b', 'c']
        >>> pd.Categorical(list("baab"), categories=list("abc"), ordered=True).unique()
        ['b', 'a']
        Categories (3, object): ['a' < 'b' < 'c']
        """
        # pylint: disable=useless-parent-delegation
        return super().unique()

    def equals(self, other: object) -> bool:
        """
        Returns True if categorical arrays are equal.

        Parameters
        ----------
        other : `Categorical`

        Returns
        -------
        bool
        """
        if not isinstance(other, Categorical):
            return False
        elif self._categories_match_up_to_permutation(other):
            other = self._encode_with_my_categories(other)
            return np.array_equal(self._codes, other._codes)
        return False

    @classmethod
    def _concat_same_type(cls, to_concat: Sequence[Self], axis: AxisInt = 0) -> Self:
        from pandas.core.dtypes.concat import union_categoricals

        first = to_concat[0]
        if axis >= first.ndim:
            raise ValueError(
                f"axis {axis} is out of bounds for array of dimension {first.ndim}"
            )

        if axis == 1:
            # Flatten, concatenate then reshape
            if not all(x.ndim == 2 for x in to_concat):
                raise ValueError

            # pass correctly-shaped to union_categoricals
            tc_flat = []
            for obj in to_concat:
                tc_flat.extend([obj[:, i] for i in range(obj.shape[1])])

            res_flat = cls._concat_same_type(tc_flat, axis=0)

            result = res_flat.reshape(len(first), -1, order="F")
            return result

        result = union_categoricals(to_concat)
        return result

    # ------------------------------------------------------------------

    def _encode_with_my_categories(self, other: Categorical) -> Categorical:
        """
        Re-encode another categorical using this Categorical's categories.

        Notes
        -----
        This assumes we have already checked
        self._categories_match_up_to_permutation(other).
        """
        # Indexing on codes is more efficient if categories are the same,
        #  so we can apply some optimizations based on the degree of
        #  dtype-matching.
        codes = recode_for_categories(
            other.codes, other.categories, self.categories, copy=False
        )
        return self._from_backing_data(codes)

    def _categories_match_up_to_permutation(self, other: Categorical) -> bool:
        """
        Returns True if categoricals are the same dtype
          same categories, and same ordered

        Parameters
        ----------
        other : Categorical

        Returns
        -------
        bool
        """
        return hash(self.dtype) == hash(other.dtype)

    def describe(self) -> DataFrame:
        """
        Describes this Categorical

        Returns
        -------
        description: `DataFrame`
            A dataframe with frequency and counts by category.
        """
        counts = self.value_counts(dropna=False)
        freqs = counts / counts.sum()

        from pandas import Index
        from pandas.core.reshape.concat import concat

        result = concat([counts, freqs], axis=1)
        result.columns = Index(["counts", "freqs"])
        result.index.name = "categories"

        return result

    def isin(self, values: ArrayLike) -> npt.NDArray[np.bool_]:
        """
        Check whether `values` are contained in Categorical.

        Return a boolean NumPy Array showing whether each element in
        the Categorical matches an element in the passed sequence of
        `values` exactly.

        Parameters
        ----------
        values : np.ndarray or ExtensionArray
            The sequence of values to test. Passing in a single string will
            raise a ``TypeError``. Instead, turn a single string into a
            list of one element.

        Returns
        -------
        np.ndarray[bool]

        Raises
        ------
        TypeError
          * If `values` is not a set or list-like

        See Also
        --------
        pandas.Series.isin : Equivalent method on Series.

        Examples
        --------
        >>> s = pd.Categorical(['lama', 'cow', 'lama', 'beetle', 'lama',
        ...                'hippo'])
        >>> s.isin(['cow', 'lama'])
        array([ True,  True,  True, False,  True, False])

        Passing a single string as ``s.isin('lama')`` will raise an error. Use
        a list of one element instead:

        >>> s.isin(['lama'])
        array([ True, False,  True, False,  True, False])
        """
        null_mask = np.asarray(isna(values))
        code_values = self.categories.get_indexer_for(values)
        code_values = code_values[null_mask | (code_values >= 0)]
        return algorithms.isin(self.codes, code_values)

    def _replace(self, *, to_replace, value, inplace: bool = False):
        from pandas import Index

        orig_dtype = self.dtype

        inplace = validate_bool_kwarg(inplace, "inplace")
        cat = self if inplace else self.copy()

        mask = isna(np.asarray(value))
        if mask.any():
            removals = np.asarray(to_replace)[mask]
            removals = cat.categories[cat.categories.isin(removals)]
            new_cat = cat.remove_categories(removals)
            NDArrayBacked.__init__(cat, new_cat.codes, new_cat.dtype)

        ser = cat.categories.to_series()
        ser = ser.replace(to_replace=to_replace, value=value)

        all_values = Index(ser)

        # GH51016: maintain order of existing categories
        idxr = cat.categories.get_indexer_for(all_values)
        locs = np.arange(len(ser))
        locs = np.where(idxr == -1, locs, idxr)
        locs = locs.argsort()

        new_categories = ser.take(locs)
        new_categories = new_categories.drop_duplicates(keep="first")
        new_categories = Index(new_categories)
        new_codes = recode_for_categories(
            cat._codes, all_values, new_categories, copy=False
        )
        new_dtype = CategoricalDtype(new_categories, ordered=self.dtype.ordered)
        NDArrayBacked.__init__(cat, new_codes, new_dtype)

        if new_dtype != orig_dtype:
            warnings.warn(
                # GH#55147
                "The behavior of Series.replace (and DataFrame.replace) with "
                "CategoricalDtype is deprecated. In a future version, replace "
                "will only be used for cases that preserve the categories. "
                "To change the categories, use ser.cat.rename_categories "
                "instead.",
                FutureWarning,
                stacklevel=find_stack_level(),
            )
        if not inplace:
            return cat

    # ------------------------------------------------------------------------
    # String methods interface
    def _str_map(
        self, f, na_value=lib.no_default, dtype=np.dtype("object"), convert: bool = True
    ):
        # Optimization to apply the callable `f` to the categories once
        # and rebuild the result by `take`ing from the result with the codes.
        # Returns the same type as the object-dtype implementation though.
        categories = self.categories
        codes = self.codes
        if categories.dtype == "string":
            result = categories.array._str_map(f, na_value, dtype)  # type: ignore[attr-defined]
            if (
                categories.dtype.na_value is np.nan  # type: ignore[union-attr]
                and is_bool_dtype(dtype)
                and (na_value is lib.no_default or isna(na_value))
            ):
                # NaN propagates as False for functions with boolean return type
                na_value = False
        else:
            from pandas.core.arrays import NumpyExtensionArray

            result = NumpyExtensionArray(categories.to_numpy())._str_map(
                f, na_value, dtype
            )
        return take_nd(result, codes, fill_value=na_value)

    def _str_get_dummies(self, sep: str = "|"):
        # sep may not be in categories. Just bail on this.
        from pandas.core.arrays import NumpyExtensionArray

        return NumpyExtensionArray(self.to_numpy(str, na_value="NaN"))._str_get_dummies(
            sep
        )

    # ------------------------------------------------------------------------
    # GroupBy Methods

    def _groupby_op(
        self,
        *,
        how: str,
        has_dropped_na: bool,
        min_count: int,
        ngroups: int,
        ids: npt.NDArray[np.intp],
        **kwargs,
    ):
        from pandas.core.groupby.ops import WrappedCythonOp

        kind = WrappedCythonOp.get_kind_from_how(how)
        op = WrappedCythonOp(how=how, kind=kind, has_dropped_na=has_dropped_na)

        dtype = self.dtype
        if how in ["sum", "prod", "cumsum", "cumprod", "skew"]:
            raise TypeError(f"{dtype} type does not support {how} operations")
        if how in ["min", "max", "rank", "idxmin", "idxmax"] and not dtype.ordered:
            # raise TypeError instead of NotImplementedError to ensure we
            #  don't go down a group-by-group path, since in the empty-groups
            #  case that would fail to raise
            raise TypeError(f"Cannot perform {how} with non-ordered Categorical")
        if how not in [
            "rank",
            "any",
            "all",
            "first",
            "last",
            "min",
            "max",
            "idxmin",
            "idxmax",
        ]:
            if kind == "transform":
                raise TypeError(f"{dtype} type does not support {how} operations")
            raise TypeError(f"{dtype} dtype does not support aggregation '{how}'")

        result_mask = None
        mask = self.isna()
        if how == "rank":
            assert self.ordered  # checked earlier
            npvalues = self._ndarray
        elif how in ["first", "last", "min", "max", "idxmin", "idxmax"]:
            npvalues = self._ndarray
            result_mask = np.zeros(ngroups, dtype=bool)
        else:
            # any/all
            npvalues = self.astype(bool)

        res_values = op._cython_op_ndim_compat(
            npvalues,
            min_count=min_count,
            ngroups=ngroups,
            comp_ids=ids,
            mask=mask,
            result_mask=result_mask,
            **kwargs,
        )

        if how in op.cast_blocklist:
            return res_values
        elif how in ["first", "last", "min", "max"]:
            res_values[result_mask == 1] = -1
        return self._from_backing_data(res_values)


# The Series.cat accessor


@delegate_names(
    delegate=Categorical, accessors=["categories", "ordered"], typ="property"
)
@delegate_names(
    delegate=Categorical,
    accessors=[
        "rename_categories",
        "reorder_categories",
        "add_categories",
        "remove_categories",
        "remove_unused_categories",
        "set_categories",
        "as_ordered",
        "as_unordered",
    ],
    typ="method",
)
class CategoricalAccessor(PandasDelegate, PandasObject, NoNewAttributesMixin):
    """
    Accessor object for categorical properties of the Series values.

    Parameters
    ----------
    data : Series or CategoricalIndex

    Examples
    --------
    >>> s = pd.Series(list("abbccc")).astype("category")
    >>> s
    0    a
    1    b
    2    b
    3    c
    4    c
    5    c
    dtype: category
    Categories (3, object): ['a', 'b', 'c']

    >>> s.cat.categories
    Index(['a', 'b', 'c'], dtype='object')

    >>> s.cat.rename_categories(list("cba"))
    0    c
    1    b
    2    b
    3    a
    4    a
    5    a
    dtype: category
    Categories (3, object): ['c', 'b', 'a']

    >>> s.cat.reorder_categories(list("cba"))
    0    a
    1    b
    2    b
    3    c
    4    c
    5    c
    dtype: category
    Categories (3, object): ['c', 'b', 'a']

    >>> s.cat.add_categories(["d", "e"])
    0    a
    1    b
    2    b
    3    c
    4    c
    5    c
    dtype: category
    Categories (5, object): ['a', 'b', 'c', 'd', 'e']

    >>> s.cat.remove_categories(["a", "c"])
    0    NaN
    1      b
    2      b
    3    NaN
    4    NaN
    5    NaN
    dtype: category
    Categories (1, object): ['b']

    >>> s1 = s.cat.add_categories(["d", "e"])
    >>> s1.cat.remove_unused_categories()
    0    a
    1    b
    2    b
    3    c
    4    c
    5    c
    dtype: category
    Categories (3, object): ['a', 'b', 'c']

    >>> s.cat.set_categories(list("abcde"))
    0    a
    1    b
    2    b
    3    c
    4    c
    5    c
    dtype: category
    Categories (5, object): ['a', 'b', 'c', 'd', 'e']

    >>> s.cat.as_ordered()
    0    a
    1    b
    2    b
    3    c
    4    c
    5    c
    dtype: category
    Categories (3, object): ['a' < 'b' < 'c']

    >>> s.cat.as_unordered()
    0    a
    1    b
    2    b
    3    c
    4    c
    5    c
    dtype: category
    Categories (3, object): ['a', 'b', 'c']
    """

    def __init__(self, data) -> None:
        self._validate(data)
        self._parent = data.values
        self._index = data.index
        self._name = data.name
        self._freeze()

    @staticmethod
    def _validate(data):
        if not isinstance(data.dtype, CategoricalDtype):
            raise AttributeError("Can only use .cat accessor with a 'category' dtype")

    def _delegate_property_get(self, name: str):
        return getattr(self._parent, name)

    # error: Signature of "_delegate_property_set" incompatible with supertype
    # "PandasDelegate"
    def _delegate_property_set(self, name: str, new_values):  # type: ignore[override]
        return setattr(self._parent, name, new_values)

    @property
    def codes(self) -> Series:
        """
        Return Series of codes as well as the index.

        Examples
        --------
        >>> raw_cate = pd.Categorical(["a", "b", "c", "a"], categories=["a", "b"])
        >>> ser = pd.Series(raw_cate)
        >>> ser.cat.codes
        0   0
        1   1
        2  -1
        3   0
        dtype: int8
        """
        from pandas import Series

        return Series(self._parent.codes, index=self._index)

    def _delegate_method(self, name: str, *args, **kwargs):
        from pandas import Series

        method = getattr(self._parent, name)
        res = method(*args, **kwargs)
        if res is not None:
            return Series(res, index=self._index, name=self._name)


# utility routines


def _get_codes_for_values(
    values: Index | Series | ExtensionArray | np.ndarray,
    categories: Index,
) -> np.ndarray:
    """
    utility routine to turn values into codes given the specified categories

    If `values` is known to be a Categorical, use recode_for_categories instead.
    """
    codes = categories.get_indexer_for(values)
    return coerce_indexer_dtype(codes, categories)


def recode_for_categories(
    codes: np.ndarray, old_categories, new_categories, copy: bool = True
) -> np.ndarray:
    """
    Convert a set of codes for to a new set of categories

    Parameters
    ----------
    codes : np.ndarray
    old_categories, new_categories : Index
    copy: bool, default True
        Whether to copy if the codes are unchanged.

    Returns
    -------
    new_codes : np.ndarray[np.int64]

    Examples
    --------
    >>> old_cat = pd.Index(['b', 'a', 'c'])
    >>> new_cat = pd.Index(['a', 'b'])
    >>> codes = np.array([0, 1, 1, 2])
    >>> recode_for_categories(codes, old_cat, new_cat)
    array([ 1,  0,  0, -1], dtype=int8)
    """
    if len(old_categories) == 0:
        # All null anyway, so just retain the nulls
        if copy:
            return codes.copy()
        return codes
    elif new_categories.equals(old_categories):
        # Same categories, so no need to actually recode
        if copy:
            return codes.copy()
        return codes

    indexer = coerce_indexer_dtype(
        new_categories.get_indexer_for(old_categories), new_categories
    )
    new_codes = take_nd(indexer, codes, fill_value=-1)
    return new_codes


def factorize_from_iterable(values) -> tuple[np.ndarray, Index]:
    """
    Factorize an input `values` into `categories` and `codes`. Preserves
    categorical dtype in `categories`.

    Parameters
    ----------
    values : list-like

    Returns
    -------
    codes : ndarray
    categories : Index
        If `values` has a categorical dtype, then `categories` is
        a CategoricalIndex keeping the categories and order of `values`.
    """
    from pandas import CategoricalIndex

    if not is_list_like(values):
        raise TypeError("Input must be list-like")

    categories: Index

    vdtype = getattr(values, "dtype", None)
    if isinstance(vdtype, CategoricalDtype):
        values = extract_array(values)
        # The Categorical we want to build has the same categories
        # as values but its codes are by def [0, ..., len(n_categories) - 1]
        cat_codes = np.arange(len(values.categories), dtype=values.codes.dtype)
        cat = Categorical.from_codes(cat_codes, dtype=values.dtype, validate=False)

        categories = CategoricalIndex(cat)
        codes = values.codes
    else:
        # The value of ordered is irrelevant since we don't use cat as such,
        # but only the resulting categories, the order of which is independent
        # from ordered. Set ordered to False as default. See GH #15457
        cat = Categorical(values, ordered=False)
        categories = cat.categories
        codes = cat.codes
    return codes, categories


def factorize_from_iterables(iterables) -> tuple[list[np.ndarray], list[Index]]:
    """
    A higher-level wrapper over `factorize_from_iterable`.

    Parameters
    ----------
    iterables : list-like of list-likes

    Returns
    -------
    codes : list of ndarrays
    categories : list of Indexes

    Notes
    -----
    See `factorize_from_iterable` for more info.
    """
    if len(iterables) == 0:
        # For consistency, it should return two empty lists.
        return [], []

    codes, categories = zip(*(factorize_from_iterable(it) for it in iterables))
    return list(codes), list(categories)
```
