## Supplementary software v0.2.1 for "Virtual control arms for paediatric myopia trials: external validation of axial-elongation models": datetimelike.py

```
from __future__ import annotations

from datetime import (
    datetime,
    timedelta,
)
from functools import wraps
import operator
from typing import (
    TYPE_CHECKING,
    Any,
    Callable,
    Literal,
    Union,
    cast,
    final,
    overload,
)
import warnings

import numpy as np

from pandas._config import using_string_dtype

from pandas._libs import (
    algos,
    lib,
)
from pandas._libs.arrays import NDArrayBacked
from pandas._libs.tslibs import (
    BaseOffset,
    IncompatibleFrequency,
    NaT,
    NaTType,
    Period,
    Resolution,
    Tick,
    Timedelta,
    Timestamp,
    add_overflowsafe,
    astype_overflowsafe,
    get_unit_from_dtype,
    iNaT,
    ints_to_pydatetime,
    ints_to_pytimedelta,
    periods_per_day,
    to_offset,
)
from pandas._libs.tslibs.fields import (
    RoundTo,
    round_nsint64,
)
from pandas._libs.tslibs.np_datetime import compare_mismatched_resolutions
from pandas._libs.tslibs.timedeltas import get_unit_for_round
from pandas._libs.tslibs.timestamps import integer_op_not_supported
from pandas._typing import (
    ArrayLike,
    AxisInt,
    DatetimeLikeScalar,
    Dtype,
    DtypeObj,
    F,
    InterpolateOptions,
    NpDtype,
    PositionalIndexer2D,
    PositionalIndexerTuple,
    ScalarIndexer,
    Self,
    SequenceIndexer,
    TimeAmbiguous,
    TimeNonexistent,
    npt,
)
from pandas.compat.numpy import function as nv
from pandas.errors import (
    AbstractMethodError,
    InvalidComparison,
    PerformanceWarning,
)
from pandas.util._decorators import (
    Appender,
    Substitution,
    cache_readonly,
)
from pandas.util._exceptions import find_stack_level

from pandas.core.dtypes.cast import construct_1d_object_array_from_listlike
from pandas.core.dtypes.common import (
    is_all_strings,
    is_integer_dtype,
    is_list_like,
    is_object_dtype,
    is_string_dtype,
    pandas_dtype,
)
from pandas.core.dtypes.dtypes import (
    ArrowDtype,
    CategoricalDtype,
    DatetimeTZDtype,
    ExtensionDtype,
    PeriodDtype,
)
from pandas.core.dtypes.generic import (
    ABCCategorical,
    ABCMultiIndex,
)
from pandas.core.dtypes.missing import (
    is_valid_na_for_dtype,
    isna,
)

from pandas.core import (
    algorithms,
    missing,
    nanops,
    ops,
)
from pandas.core.algorithms import (
    isin,
    map_array,
    unique1d,
)
from pandas.core.array_algos import datetimelike_accumulations
from pandas.core.arraylike import OpsMixin
from pandas.core.arrays._mixins import (
    NDArrayBackedExtensionArray,
    ravel_compat,
)
from pandas.core.arrays.arrow.array import ArrowExtensionArray
from pandas.core.arrays.base import ExtensionArray
from pandas.core.arrays.integer import IntegerArray
import pandas.core.common as com
from pandas.core.construction import (
    array as pd_array,
    ensure_wrapped_if_datetimelike,
    extract_array,
)
from pandas.core.indexers import (
    check_array_indexer,
    check_setitem_lengths,
)
from pandas.core.ops.common import unpack_zerodim_and_defer
from pandas.core.ops.invalid import (
    invalid_comparison,
    make_invalid_op,
)

from pandas.tseries import frequencies

if TYPE_CHECKING:
    from collections.abc import (
        Iterator,
        Sequence,
    )

    from pandas import Index
    from pandas.core.arrays import (
        DatetimeArray,
        PeriodArray,
        TimedeltaArray,
    )

DTScalarOrNaT = Union[DatetimeLikeScalar, NaTType]


def _make_unpacked_invalid_op(op_name: str):
    op = make_invalid_op(op_name)
    return unpack_zerodim_and_defer(op_name)(op)


def _period_dispatch(meth: F) -> F:
    """
    For PeriodArray methods, dispatch to DatetimeArray and re-wrap the results
    in PeriodArray.  We cannot use ._ndarray directly for the affected
    methods because the i8 data has different semantics on NaT values.
    """

    @wraps(meth)
    def new_meth(self, *args, **kwargs):
        if not isinstance(self.dtype, PeriodDtype):
            return meth(self, *args, **kwargs)

        arr = self.view("M8[ns]")
        result = meth(arr, *args, **kwargs)
        if result is NaT:
            return NaT
        elif isinstance(result, Timestamp):
            return self._box_func(result._value)

        res_i8 = result.view("i8")
        return self._from_backing_data(res_i8)

    return cast(F, new_meth)


# error: Definition of "_concat_same_type" in base class "NDArrayBacked" is
# incompatible with definition in base class "ExtensionArray"
class DatetimeLikeArrayMixin(  # type: ignore[misc]
    OpsMixin, NDArrayBackedExtensionArray
):
    """
    Shared Base/Mixin class for DatetimeArray, TimedeltaArray, PeriodArray

    Assumes that __new__/__init__ defines:
        _ndarray

    and that inheriting subclass implements:
        freq
    """

    # _infer_matches -> which infer_dtype strings are close enough to our own
    _infer_matches: tuple[str, ...]
    _is_recognized_dtype: Callable[[DtypeObj], bool]
    _recognized_scalars: tuple[type, ...]
    _ndarray: np.ndarray
    freq: BaseOffset | None

    @cache_readonly
    def _can_hold_na(self) -> bool:
        return True

    def __init__(
        self, data, dtype: Dtype | None = None, freq=None, copy: bool = False
    ) -> None:
        raise AbstractMethodError(self)

    @property
    def _scalar_type(self) -> type[DatetimeLikeScalar]:
        """
        The scalar associated with this datelike

        * PeriodArray : Period
        * DatetimeArray : Timestamp
        * TimedeltaArray : Timedelta
        """
        raise AbstractMethodError(self)

    def _scalar_from_string(self, value: str) -> DTScalarOrNaT:
        """
        Construct a scalar type from a string.

        Parameters
        ----------
        value : str

        Returns
        -------
        Period, Timestamp, or Timedelta, or NaT
            Whatever the type of ``self._scalar_type`` is.

        Notes
        -----
        This should call ``self._check_compatible_with`` before
        unboxing the result.
        """
        raise AbstractMethodError(self)

    def _unbox_scalar(
        self, value: DTScalarOrNaT
    ) -> np.int64 | np.datetime64 | np.timedelta64:
        """
        Unbox the integer value of a scalar `value`.

        Parameters
        ----------
        value : Period, Timestamp, Timedelta, or NaT
            Depending on subclass.

        Returns
        -------
        int

        Examples
        --------
        >>> arr = pd.array(np.array(['1970-01-01'], 'datetime64[ns]'))
        >>> arr._unbox_scalar(arr[0])
        numpy.datetime64('1970-01-01T00:00:00.000000000')
        """
        raise AbstractMethodError(self)

    def _check_compatible_with(self, other: DTScalarOrNaT) -> None:
        """
        Verify that `self` and `other` are compatible.

        * DatetimeArray verifies that the timezones (if any) match
        * PeriodArray verifies that the freq matches
        * Timedelta has no verification

        In each case, NaT is considered compatible.

        Parameters
        ----------
        other

        Raises
        ------
        Exception
        """
        raise AbstractMethodError(self)

    # ------------------------------------------------------------------

    def _box_func(self, x):
        """
        box function to get object from internal representation
        """
        raise AbstractMethodError(self)

    def _box_values(self, values) -> np.ndarray:
        """
        apply box func to passed values
        """
        return lib.map_infer(values, self._box_func, convert=False)

    def __iter__(self) -> Iterator:
        if self.ndim > 1:
            return (self[n] for n in range(len(self)))
        else:
            return (self._box_func(v) for v in self.asi8)

    @property
    def asi8(self) -> npt.NDArray[np.int64]:
        """
        Integer representation of the values.

        Returns
        -------
        ndarray
            An ndarray with int64 dtype.
        """
        # do not cache or you'll create a memory leak
        return self._ndarray.view("i8")

    # ----------------------------------------------------------------
    # Rendering Methods

    def _format_native_types(
        self, *, na_rep: str | float = "NaT", date_format=None
    ) -> npt.NDArray[np.object_]:
        """
        Helper method for astype when converting to strings.

        Returns
        -------
        ndarray[str]
        """
        raise AbstractMethodError(self)

    def _formatter(self, boxed: bool = False):
        # TODO: Remove Datetime & DatetimeTZ formatters.
        return "'{}'".format

    # ----------------------------------------------------------------
    # Array-Like / EA-Interface Methods

    def __array__(
        self, dtype: NpDtype | None = None, copy: bool | None = None
    ) -> np.ndarray:
        # used for Timedelta/DatetimeArray, overwritten by PeriodArray
        if is_object_dtype(dtype):
            if copy is False:
                warnings.warn(
                    "Starting with NumPy 2.0, the behavior of the 'copy' keyword has "
                    "changed and passing 'copy=False' raises an error when returning "
                    "a zero-copy NumPy array is not possible. pandas will follow this "
                    "behavior starting with pandas 3.0.\nThis conversion to NumPy "
                    "requires a copy, but 'copy=False' was passed. Consider using "
                    "'np.asarray(..)' instead.",
                    FutureWarning,
                    stacklevel=find_stack_level(),
                )

            return np.array(list(self), dtype=object)

        if copy is True:
            return np.array(self._ndarray, dtype=dtype)
        return self._ndarray

    @overload
    def __getitem__(self, item: ScalarIndexer) -> DTScalarOrNaT:
        ...

    @overload
    def __getitem__(
        self,
        item: SequenceIndexer | PositionalIndexerTuple,
    ) -> Self:
        ...

    def __getitem__(self, key: PositionalIndexer2D) -> Self | DTScalarOrNaT:
        """
        This getitem defers to the underlying array, which by-definition can
        only handle list-likes, slices, and integer scalars
        """
        # Use cast as we know we will get back a DatetimeLikeArray or DTScalar,
        # but skip evaluating the Union at runtime for performance
        # (see https://github.com/pandas-dev/pandas/pull/44624)
        result = cast("Union[Self, DTScalarOrNaT]", super().__getitem__(key))
        if lib.is_scalar(result):
            return result
        else:
            # At this point we know the result is an array.
            result = cast(Self, result)
        result._freq = self._get_getitem_freq(key)
        return result

    def _get_getitem_freq(self, key) -> BaseOffset | None:
        """
        Find the `freq` attribute to assign to the result of a __getitem__ lookup.
        """
        is_period = isinstance(self.dtype, PeriodDtype)
        if is_period:
            freq = self.freq
        elif self.ndim != 1:
            freq = None
        else:
            key = check_array_indexer(self, key)  # maybe ndarray[bool] -> slice
            freq = None
            if isinstance(key, slice):
                if self.freq is not None and key.step is not None:
                    freq = key.step * self.freq
                else:
                    freq = self.freq
            elif key is Ellipsis:
                # GH#21282 indexing with Ellipsis is similar to a full slice,
                #  should preserve `freq` attribute
                freq = self.freq
            elif com.is_bool_indexer(key):
                new_key = lib.maybe_booleans_to_slice(key.view(np.uint8))
                if isinstance(new_key, slice):
                    return self._get_getitem_freq(new_key)
        return freq

    # error: Argument 1 of "__setitem__" is incompatible with supertype
    # "ExtensionArray"; supertype defines the argument type as "Union[int,
    # ndarray]"
    def __setitem__(
        self,
        key: int | Sequence[int] | Sequence[bool] | slice,
        value: NaTType | Any | Sequence[Any],
    ) -> None:
        # I'm fudging the types a bit here. "Any" above really depends
        # on type(self). For PeriodArray, it's Period (or stuff coercible
        # to a period in from_sequence). For DatetimeArray, it's Timestamp...
        # I don't know if mypy can do that, possibly with Generics.
        # https://mypy.readthedocs.io/en/latest/generics.html

        no_op = check_setitem_lengths(key, value, self)

        # Calling super() before the no_op short-circuit means that we raise
        #  on invalid 'value' even if this is a no-op, e.g. wrong-dtype empty array.
        super().__setitem__(key, value)

        if no_op:
            return

        self._maybe_clear_freq()

    def _maybe_clear_freq(self) -> None:
        # inplace operations like __setitem__ may invalidate the freq of
        # DatetimeArray and TimedeltaArray
        pass

    def astype(self, dtype, copy: bool = True):
        # Some notes on cases we don't have to handle here in the base class:
        #   1. PeriodArray.astype handles period -> period
        #   2. DatetimeArray.astype handles conversion between tz.
        #   3. DatetimeArray.astype handles datetime -> period
        dtype = pandas_dtype(dtype)

        if dtype == object:
            if self.dtype.kind == "M":
                self = cast("DatetimeArray", self)
                # *much* faster than self._box_values
                #  for e.g. test_get_loc_tuple_monotonic_above_size_cutoff
                i8data = self.asi8
                converted = ints_to_pydatetime(
                    i8data,
                    tz=self.tz,
                    box="timestamp",
                    reso=self._creso,
                )
                return converted

            elif self.dtype.kind == "m":
                return ints_to_pytimedelta(self._ndarray, box=True)

            return self._box_values(self.asi8.ravel()).reshape(self.shape)

        elif is_string_dtype(dtype):
            if isinstance(dtype, ExtensionDtype):
                arr_object = self._format_native_types(na_rep=dtype.na_value)  # type: ignore[arg-type]
                cls = dtype.construct_array_type()
                return cls._from_sequence(arr_object, dtype=dtype, copy=False)
            else:
                return self._format_native_types()

        elif isinstance(dtype, ExtensionDtype):
            return super().astype(dtype, copy=copy)
        elif dtype.kind in "iu":
            # we deliberately ignore int32 vs. int64 here.
            # See https://github.com/pandas-dev/pandas/issues/24381 for more.
            values = self.asi8
            if dtype != np.int64:
                raise TypeError(
                    f"Converting from {self.dtype} to {dtype} is not supported. "
                    "Do obj.astype('int64').astype(dtype) instead"
                )

            if copy:
                values = values.copy()
            return values
        elif (dtype.kind in "mM" and self.dtype != dtype) or dtype.kind == "f":
            # disallow conversion between datetime/timedelta,
            # and conversions for any datetimelike to float
            msg = f"Cannot cast {type(self).__name__} to dtype {dtype}"
            raise TypeError(msg)
        else:
            return np.asarray(self, dtype=dtype)

    @overload
    def view(self) -> Self:
        ...

    @overload
    def view(self, dtype: Literal["M8[ns]"]) -> DatetimeArray:
        ...

    @overload
    def view(self, dtype: Literal["m8[ns]"]) -> TimedeltaArray:
        ...

    @overload
    def view(self, dtype: Dtype | None = ...) -> ArrayLike:
        ...

    # pylint: disable-next=useless-parent-delegation
    def view(self, dtype: Dtype | None = None) -> ArrayLike:
        # we need to explicitly call super() method as long as the `@overload`s
        #  are present in this file.
        return super().view(dtype)

    # ------------------------------------------------------------------
    # Validation Methods
    # TODO: try to de-duplicate these, ensure identical behavior

    def _validate_comparison_value(self, other):
        if isinstance(other, str):
            try:
                # GH#18435 strings get a pass from tzawareness compat
                other = self._scalar_from_string(other)
            except (ValueError, IncompatibleFrequency):
                # failed to parse as Timestamp/Timedelta/Period
                raise InvalidComparison(other)

        if isinstance(other, self._recognized_scalars) or other is NaT:
            other = self._scalar_type(other)
            try:
                self._check_compatible_with(other)
            except (TypeError, IncompatibleFrequency) as err:
                # e.g. tzawareness mismatch
                raise InvalidComparison(other) from err

        elif not is_list_like(other):
            raise InvalidComparison(other)

        elif len(other) != len(self):
            raise ValueError("Lengths must match")

        else:
            try:
                other = self._validate_listlike(other, allow_object=True)
                self._check_compatible_with(other)
            except (TypeError, IncompatibleFrequency) as err:
                if is_object_dtype(getattr(other, "dtype", None)):
                    # We will have to operate element-wise
                    pass
                else:
                    raise InvalidComparison(other) from err

        return other

    def _validate_scalar(
        self,
        value,
        *,
        allow_listlike: bool = False,
        unbox: bool = True,
    ):
        """
        Validate that the input value can be cast to our scalar_type.

        Parameters
        ----------
        value : object
        allow_listlike: bool, default False
            When raising an exception, whether the message should say
            listlike inputs are allowed.
        unbox : bool, default True
            Whether to unbox the result before returning.  Note: unbox=False
            skips the setitem compatibility check.

        Returns
        -------
        self._scalar_type or NaT
        """
        if isinstance(value, self._scalar_type):
            pass

        elif isinstance(value, str):
            # NB: Careful about tzawareness
            try:
                value = self._scalar_from_string(value)
            except ValueError as err:
                msg = self._validation_error_message(value, allow_listlike)
                raise TypeError(msg) from err

        elif is_valid_na_for_dtype(value, self.dtype):
            # GH#18295
            value = NaT

        elif isna(value):
            # if we are dt64tz and value is dt64("NaT"), dont cast to NaT,
            #  or else we'll fail to raise in _unbox_scalar
            msg = self._validation_error_message(value, allow_listlike)
            raise TypeError(msg)

        elif isinstance(value, self._recognized_scalars):
            # error: Argument 1 to "Timestamp" has incompatible type "object"; expected
            # "integer[Any] | float | str | date | datetime | datetime64"
            value = self._scalar_type(value)  # type: ignore[arg-type]

        else:
            msg = self._validation_error_message(value, allow_listlike)
            raise TypeError(msg)

        if not unbox:
            # NB: In general NDArrayBackedExtensionArray will unbox here;
            #  this option exists to prevent a performance hit in
            #  TimedeltaIndex.get_loc
            return value
        return self._unbox_scalar(value)

    def _validation_error_message(self, value, allow_listlike: bool = False) -> str:
        """
        Construct an exception message on validation error.

        Some methods allow only scalar inputs, while others allow either scalar
        or listlike.

        Parameters
        ----------
        allow_listlike: bool, default False

        Returns
        -------
        str
        """
        if hasattr(value, "dtype") and getattr(value, "ndim", 0) > 0:
            msg_got = f"{value.dtype} array"
        else:
            msg_got = f"'{type(value).__name__}'"
        if allow_listlike:
            msg = (
                f"value should be a '{self._scalar_type.__name__}', 'NaT', "
                f"or array of those. Got {msg_got} instead."
            )
        else:
            msg = (
                f"value should be a '{self._scalar_type.__name__}' or 'NaT'. "
                f"Got {msg_got} instead."
            )
        return msg

    def _validate_listlike(self, value, allow_object: bool = False):
        if isinstance(value, type(self)):
            if self.dtype.kind in "mM" and not allow_object:
                # error: "DatetimeLikeArrayMixin" has no attribute "as_unit"
                value = value.as_unit(self.unit, round_ok=False)  # type: ignore[attr-defined]
            return value

        if isinstance(value, list) and len(value) == 0:
            # We treat empty list as our own dtype.
            return type(self)._from_sequence([], dtype=self.dtype)

        if hasattr(value, "dtype") and value.dtype == object:
            # `array` below won't do inference if value is an Index or Series.
            #  so do so here.  in the Index case, inferred_type may be cached.
            if lib.infer_dtype(value) in self._infer_matches:
                try:
                    value = type(self)._from_sequence(value)
                except (ValueError, TypeError):
                    if allow_object:
                        return value
                    msg = self._validation_error_message(value, True)
                    raise TypeError(msg)

        # Do type inference if necessary up front (after unpacking
        # NumpyExtensionArray)
        # e.g. we passed PeriodIndex.values and got an ndarray of Periods
        value = extract_array(value, extract_numpy=True)
        value = pd_array(value)
        value = extract_array(value, extract_numpy=True)

        if is_all_strings(value):
            # We got a StringArray
            try:
                # TODO: Could use from_sequence_of_strings if implemented
                # Note: passing dtype is necessary for PeriodArray tests
                value = type(self)._from_sequence(value, dtype=self.dtype)
            except ValueError:
                pass

        if isinstance(value.dtype, CategoricalDtype):
            # e.g. we have a Categorical holding self.dtype
            if value.categories.dtype == self.dtype:
                # TODO: do we need equal dtype or just comparable?
                value = value._internal_get_values()
                value = extract_array(value, extract_numpy=True)

        if allow_object and is_object_dtype(value.dtype):
            pass

        elif not type(self)._is_recognized_dtype(value.dtype):
            msg = self._validation_error_message(value, True)
            raise TypeError(msg)

        if self.dtype.kind in "mM" and not allow_object:
            # error: "DatetimeLikeArrayMixin" has no attribute "as_unit"
            value = value.as_unit(self.unit, round_ok=False)  # type: ignore[attr-defined]
        return value

    def _validate_setitem_value(self, value):
        if is_list_like(value):
            value = self._validate_listlike(value)
        else:
            return self._validate_scalar(value, allow_listlike=True)

        return self._unbox(value)

    @final
    def _unbox(self, other) -> np.int64 | np.datetime64 | np.timedelta64 | np.ndarray:
        """
        Unbox either a scalar with _unbox_scalar or an instance of our own type.
        """
        if lib.is_scalar(other):
            other = self._unbox_scalar(other)
        else:
            # same type as self
            self._check_compatible_with(other)
            other = other._ndarray
        return other

    # ------------------------------------------------------------------
    # Additional array methods
    #  These are not part of the EA API, but we implement them because
    #  pandas assumes they're there.

    @ravel_compat
    def map(self, mapper, na_action=None):
        from pandas import Index

        result = map_array(self, mapper, na_action=na_action)
        result = Index(result)

        if isinstance(result, ABCMultiIndex):
            return result.to_numpy()
        else:
            return result.array

    def isin(self, values: ArrayLike) -> npt.NDArray[np.bool_]:
        """
        Compute boolean array of whether each value is found in the
        passed set of values.

        Parameters
        ----------
        values : np.ndarray or ExtensionArray

        Returns
        -------
        ndarray[bool]
        """
        if values.dtype.kind in "fiuc":
            # TODO: de-duplicate with equals, validate_comparison_value
            return np.zeros(self.shape, dtype=bool)

        values = ensure_wrapped_if_datetimelike(values)

        if not isinstance(values, type(self)):
            inferable = [
                "timedelta",
                "timedelta64",
                "datetime",
                "datetime64",
                "date",
                "period",
            ]
            if values.dtype == object:
                values = lib.maybe_convert_objects(
                    values,  # type: ignore[arg-type]
                    convert_non_numeric=True,
                    dtype_if_all_nat=self.dtype,
                )
                if values.dtype != object:
                    return self.isin(values)

                inferred = lib.infer_dtype(values, skipna=False)
                if inferred not in inferable:
                    if inferred == "string":
                        pass

                    elif "mixed" in inferred:
                        return isin(self.astype(object), values)
                    else:
                        return np.zeros(self.shape, dtype=bool)

            try:
                values = type(self)._from_sequence(values)
            except ValueError:
                return isin(self.astype(object), values)
            else:
                warnings.warn(
                    # GH#53111
                    f"The behavior of 'isin' with dtype={self.dtype} and "
                    "castable values (e.g. strings) is deprecated. In a "
                    "future version, these will not be considered matching "
                    "by isin. Explicitly cast to the appropriate dtype before "
                    "calling isin instead.",
                    FutureWarning,
                    stacklevel=find_stack_level(),
                )

        if self.dtype.kind in "mM":
            self = cast("DatetimeArray | TimedeltaArray", self)
            # error: Item "ExtensionArray" of "ExtensionArray | ndarray[Any, Any]"
            # has no attribute "as_unit"
            values = values.as_unit(self.unit)  # type: ignore[union-attr]

        try:
            # error: Argument 1 to "_check_compatible_with" of "DatetimeLikeArrayMixin"
            # has incompatible type "ExtensionArray | ndarray[Any, Any]"; expected
            # "Period | Timestamp | Timedelta | NaTType"
            self._check_compatible_with(values)  # type: ignore[arg-type]
        except (TypeError, ValueError):
            # Includes tzawareness mismatch and IncompatibleFrequencyError
            return np.zeros(self.shape, dtype=bool)

        # error: Item "ExtensionArray" of "ExtensionArray | ndarray[Any, Any]"
        # has no attribute "asi8"
        return isin(self.asi8, values.asi8)  # type: ignore[union-attr]

    # ------------------------------------------------------------------
    # Null Handling

    def isna(self) -> npt.NDArray[np.bool_]:
        return self._isnan

    @property  # NB: override with cache_readonly in immutable subclasses
    def _isnan(self) -> npt.NDArray[np.bool_]:
        """
        return if each value is nan
        """
        return self.asi8 == iNaT

    @property  # NB: override with cache_readonly in immutable subclasses
    def _hasna(self) -> bool:
        """
        return if I have any nans; enables various perf speedups
        """
        return bool(self._isnan.any())

    def _maybe_mask_results(
        self, result: np.ndarray, fill_value=iNaT, convert=None
    ) -> np.ndarray:
        """
        Parameters
        ----------
        result : np.ndarray
        fill_value : object, default iNaT
        convert : str, dtype or None

        Returns
        -------
        result : ndarray with values replace by the fill_value

        mask the result if needed, convert to the provided dtype if its not
        None

        This is an internal routine.
        """
        if self._hasna:
            if convert:
                result = result.astype(convert)
            if fill_value is None:
                fill_value = np.nan
            np.putmask(result, self._isnan, fill_value)
        return result

    # ------------------------------------------------------------------
    # Frequency Properties/Methods

    @property
    def freqstr(self) -> str | None:
        """
        Return the frequency object as a string if it's set, otherwise None.

        Examples
        --------
        For DatetimeIndex:

        >>> idx = pd.DatetimeIndex(["1/1/2020 10:00:00+00:00"], freq="D")
        >>> idx.freqstr
        'D'

        The frequency can be inferred if there are more than 2 points:

        >>> idx = pd.DatetimeIndex(["2018-01-01", "2018-01-03", "2018-01-05"],
        ...                        freq="infer")
        >>> idx.freqstr
        '2D'

        For PeriodIndex:

        >>> idx = pd.PeriodIndex(["2023-1", "2023-2", "2023-3"], freq="M")
        >>> idx.freqstr
        'M'
        """
        if self.freq is None:
            return None
        return self.freq.freqstr

    @property  # NB: override with cache_readonly in immutable subclasses
    def inferred_freq(self) -> str | None:
        """
        Tries to return a string representing a frequency generated by infer_freq.

        Returns None if it can't autodetect the frequency.

        Examples
        --------
        For DatetimeIndex:

        >>> idx = pd.DatetimeIndex(["2018-01-01", "2018-01-03", "2018-01-05"])
        >>> idx.inferred_freq
        '2D'

        For TimedeltaIndex:

        >>> tdelta_idx = pd.to_timedelta(["0 days", "10 days", "20 days"])
        >>> tdelta_idx
        TimedeltaIndex(['0 days', '10 days', '20 days'],
                       dtype='timedelta64[ns]', freq=None)
        >>> tdelta_idx.inferred_freq
        '10D'
        """
        if self.ndim != 1:
            return None
        try:
            return frequencies.infer_freq(self)
        except ValueError:
            return None

    @property  # NB: override with cache_readonly in immutable subclasses
    def _resolution_obj(self) -> Resolution | None:
        freqstr = self.freqstr
        if freqstr is None:
            return None
        try:
            return Resolution.get_reso_from_freqstr(freqstr)
        except KeyError:
            return None

    @property  # NB: override with cache_readonly in immutable subclasses
    def resolution(self) -> str:
        """
        Returns day, hour, minute, second, millisecond or microsecond
        """
        # error: Item "None" of "Optional[Any]" has no attribute "attrname"
        return self._resolution_obj.attrname  # type: ignore[union-attr]

    # monotonicity/uniqueness properties are called via frequencies.infer_freq,
    #  see GH#23789

    @property
    def _is_monotonic_increasing(self) -> bool:
        return algos.is_monotonic(self.asi8, timelike=True)[0]

    @property
    def _is_monotonic_decreasing(self) -> bool:
        return algos.is_monotonic(self.asi8, timelike=True)[1]

    @property
    def _is_unique(self) -> bool:
        return len(unique1d(self.asi8.ravel("K"))) == self.size

    # ------------------------------------------------------------------
    # Arithmetic Methods

    def _cmp_method(self, other, op):
        if self.ndim > 1 and getattr(other, "shape", None) == self.shape:
            # TODO: handle 2D-like listlikes
            return op(self.ravel(), other.ravel()).reshape(self.shape)

        try:
            other = self._validate_comparison_value(other)
        except InvalidComparison:
            return invalid_comparison(self, other, op)

        dtype = getattr(other, "dtype", None)
        if is_object_dtype(dtype):
            # We have to use comp_method_OBJECT_ARRAY instead of numpy
            #  comparison otherwise it would raise when comparing to None
            result = ops.comp_method_OBJECT_ARRAY(
                op, np.asarray(self.astype(object)), other
            )
            return result
        if other is NaT:
            if op is operator.ne:
                result = np.ones(self.shape, dtype=bool)
            else:
                result = np.zeros(self.shape, dtype=bool)
            return result

        if not isinstance(self.dtype, PeriodDtype):
            self = cast(TimelikeOps, self)
            if self._creso != other._creso:
                if not isinstance(other, type(self)):
                    # i.e. Timedelta/Timestamp, cast to ndarray and let
                    #  compare_mismatched_resolutions handle broadcasting
                    try:
                        # GH#52080 see if we can losslessly cast to shared unit
                        other = other.as_unit(self.unit, round_ok=False)
                    except ValueError:
                        other_arr = np.array(other.asm8)
                        return compare_mismatched_resolutions(
                            self._ndarray, other_arr, op
                        )
                else:
                    other_arr = other._ndarray
                    return compare_mismatched_resolutions(self._ndarray, other_arr, op)

        other_vals = self._unbox(other)
        # GH#37462 comparison on i8 values is almost 2x faster than M8/m8
        result = op(self._ndarray.view("i8"), other_vals.view("i8"))

        o_mask = isna(other)
        mask = self._isnan | o_mask
        if mask.any():
            nat_result = op is operator.ne
            np.putmask(result, mask, nat_result)

        return result

    # pow is invalid for all three subclasses; TimedeltaArray will override
    #  the multiplication and division ops
    __pow__ = _make_unpacked_invalid_op("__pow__")
    __rpow__ = _make_unpacked_invalid_op("__rpow__")
    __mul__ = _make_unpacked_invalid_op("__mul__")
    __rmul__ = _make_unpacked_invalid_op("__rmul__")
    __truediv__ = _make_unpacked_invalid_op("__truediv__")
    __rtruediv__ = _make_unpacked_invalid_op("__rtruediv__")
    __floordiv__ = _make_unpacked_invalid_op("__floordiv__")
    __rfloordiv__ = _make_unpacked_invalid_op("__rfloordiv__")
    __mod__ = _make_unpacked_invalid_op("__mod__")
    __rmod__ = _make_unpacked_invalid_op("__rmod__")
    __divmod__ = _make_unpacked_invalid_op("__divmod__")
    __rdivmod__ = _make_unpacked_invalid_op("__rdivmod__")

    @final
    def _get_i8_values_and_mask(
        self, other
    ) -> tuple[int | npt.NDArray[np.int64], None | npt.NDArray[np.bool_]]:
        """
        Get the int64 values and b_mask to pass to add_overflowsafe.
        """
        if isinstance(other, Period):
            i8values = other.ordinal
            mask = None
        elif isinstance(other, (Timestamp, Timedelta)):
            i8values = other._value
            mask = None
        else:
            # PeriodArray, DatetimeArray, TimedeltaArray
            mask = other._isnan
            i8values = other.asi8
        return i8values, mask

    @final
    def _get_arithmetic_result_freq(self, other) -> BaseOffset | None:
        """
        Check if we can preserve self.freq in addition or subtraction.
        """
        # Adding or subtracting a Timedelta/Timestamp scalar is freq-preserving
        #  whenever self.freq is a Tick
        if isinstance(self.dtype, PeriodDtype):
            return self.freq
        elif not lib.is_scalar(other):
            return None
        elif isinstance(self.freq, Tick):
            # In these cases
            return self.freq
        return None

    @final
    def _add_datetimelike_scalar(self, other) -> DatetimeArray:
        if not lib.is_np_dtype(self.dtype, "m"):
            raise TypeError(
                f"cannot add {type(self).__name__} and {type(other).__name__}"
            )

        self = cast("TimedeltaArray", self)

        from pandas.core.arrays import DatetimeArray
        from pandas.core.arrays.datetimes import tz_to_dtype

        assert other is not NaT
        if isna(other):
            # i.e. np.datetime64("NaT")
            # In this case we specifically interpret NaT as a datetime, not
            # the timedelta interpretation we would get by returning self + NaT
            result = self._ndarray + NaT.to_datetime64().astype(f"M8[{self.unit}]")
            # Preserve our resolution
            return DatetimeArray._simple_new(result, dtype=result.dtype)

        other = Timestamp(other)
        self, other = self._ensure_matching_resos(other)
        self = cast("TimedeltaArray", self)

        other_i8, o_mask = self._get_i8_values_and_mask(other)
        result = add_overflowsafe(self.asi8, np.asarray(other_i8, dtype="i8"))
        res_values = result.view(f"M8[{self.unit}]")

        dtype = tz_to_dtype(tz=other.tz, unit=self.unit)
        res_values = result.view(f"M8[{self.unit}]")
        new_freq = self._get_arithmetic_result_freq(other)
        return DatetimeArray._simple_new(res_values, dtype=dtype, freq=new_freq)

    @final
    def _add_datetime_arraylike(self, other: DatetimeArray) -> DatetimeArray:
        if not lib.is_np_dtype(self.dtype, "m"):
            raise TypeError(
                f"cannot add {type(self).__name__} and {type(other).__name__}"
            )

        # defer to DatetimeArray.__add__
        return other + self

    @final
    def _sub_datetimelike_scalar(
        self, other: datetime | np.datetime64
    ) -> TimedeltaArray:
        if self.dtype.kind != "M":
            raise TypeError(f"cannot subtract a datelike from a {type(self).__name__}")

        self = cast("DatetimeArray", self)
        # subtract a datetime from myself, yielding a ndarray[timedelta64[ns]]

        if isna(other):
            # i.e. np.datetime64("NaT")
            return self - NaT

        ts = Timestamp(other)

        self, ts = self._ensure_matching_resos(ts)
        return self._sub_datetimelike(ts)

    @final
    def _sub_datetime_arraylike(self, other: DatetimeArray) -> TimedeltaArray:
        if self.dtype.kind != "M":
            raise TypeError(f"cannot subtract a datelike from a {type(self).__name__}")

        if len(self) != len(other):
            raise ValueError("cannot add indices of unequal length")

        self = cast("DatetimeArray", self)

        self, other = self._ensure_matching_resos(other)
        return self._sub_datetimelike(other)

    @final
    def _sub_datetimelike(self, other: Timestamp | DatetimeArray) -> TimedeltaArray:
        self = cast("DatetimeArray", self)

        from pandas.core.arrays import TimedeltaArray

        try:
            self._assert_tzawareness_compat(other)
        except TypeError as err:
            new_message = str(err).replace("compare", "subtract")
            raise type(err)(new_message) from err

        other_i8, o_mask = self._get_i8_values_and_mask(other)
        res_values = add_overflowsafe(self.asi8, np.asarray(-other_i8, dtype="i8"))
        res_m8 = res_values.view(f"timedelta64[{self.unit}]")

        new_freq = self._get_arithmetic_result_freq(other)
        new_freq = cast("Tick | None", new_freq)
        return TimedeltaArray._simple_new(res_m8, dtype=res_m8.dtype, freq=new_freq)

    @final
    def _add_period(self, other: Period) -> PeriodArray:
        if not lib.is_np_dtype(self.dtype, "m"):
            raise TypeError(f"cannot add Period to a {type(self).__name__}")

        # We will wrap in a PeriodArray and defer to the reversed operation
        from pandas.core.arrays.period import PeriodArray

        i8vals = np.broadcast_to(other.ordinal, self.shape)
        dtype = PeriodDtype(other.freq)
        parr = PeriodArray(i8vals, dtype=dtype)
        return parr + self

    def _add_offset(self, offset):
        raise AbstractMethodError(self)

    def _add_timedeltalike_scalar(self, other):
        """
        Add a delta of a timedeltalike

        Returns
        -------
        Same type as self
        """
        if isna(other):
            # i.e np.timedelta64("NaT")
            new_values = np.empty(self.shape, dtype="i8").view(self._ndarray.dtype)
            new_values.fill(iNaT)
            return type(self)._simple_new(new_values, dtype=self.dtype)

        # PeriodArray overrides, so we only get here with DTA/TDA
        self = cast("DatetimeArray | TimedeltaArray", self)
        other = Timedelta(other)
        self, other = self._ensure_matching_resos(other)
        return self._add_timedeltalike(other)

    def _add_timedelta_arraylike(self, other: TimedeltaArray):
        """
        Add a delta of a TimedeltaIndex

        Returns
        -------
        Same type as self
        """
        # overridden by PeriodArray

        if len(self) != len(other):
            raise ValueError("cannot add indices of unequal length")

        self = cast("DatetimeArray | TimedeltaArray", self)

        self, other = self._ensure_matching_resos(other)
        return self._add_timedeltalike(other)

    @final
    def _add_timedeltalike(self, other: Timedelta | TimedeltaArray):
        self = cast("DatetimeArray | TimedeltaArray", self)

        other_i8, o_mask = self._get_i8_values_and_mask(other)
        new_values = add_overflowsafe(self.asi8, np.asarray(other_i8, dtype="i8"))
        res_values = new_values.view(self._ndarray.dtype)

        new_freq = self._get_arithmetic_result_freq(other)

        # error: Argument "dtype" to "_simple_new" of "DatetimeArray" has
        # incompatible type "Union[dtype[datetime64], DatetimeTZDtype,
        # dtype[timedelta64]]"; expected "Union[dtype[datetime64], DatetimeTZDtype]"
        return type(self)._simple_new(
            res_values, dtype=self.dtype, freq=new_freq  # type: ignore[arg-type]
        )

    @final
    def _add_nat(self):
        """
        Add pd.NaT to self
        """
        if isinstance(self.dtype, PeriodDtype):
            raise TypeError(
                f"Cannot add {type(self).__name__} and {type(NaT).__name__}"
            )
        self = cast("TimedeltaArray | DatetimeArray", self)

        # GH#19124 pd.NaT is treated like a timedelta for both timedelta
        # and datetime dtypes
        result = np.empty(self.shape, dtype=np.int64)
        result.fill(iNaT)
        result = result.view(self._ndarray.dtype)  # preserve reso
        # error: Argument "dtype" to "_simple_new" of "DatetimeArray" has
        # incompatible type "Union[dtype[timedelta64], dtype[datetime64],
        # DatetimeTZDtype]"; expected "Union[dtype[datetime64], DatetimeTZDtype]"
        return type(self)._simple_new(
            result, dtype=self.dtype, freq=None  # type: ignore[arg-type]
        )

    @final
    def _sub_nat(self):
        """
        Subtract pd.NaT from self
        """
        # GH#19124 Timedelta - datetime is not in general well-defined.
        # We make an exception for pd.NaT, which in this case quacks
        # like a timedelta.
        # For datetime64 dtypes by convention we treat NaT as a datetime, so
        # this subtraction returns a timedelta64 dtype.
        # For period dtype, timedelta64 is a close-enough return dtype.
        result = np.empty(self.shape, dtype=np.int64)
        result.fill(iNaT)
        if self.dtype.kind in "mM":
            # We can retain unit in dtype
            self = cast("DatetimeArray| TimedeltaArray", self)
            return result.view(f"timedelta64[{self.unit}]")
        else:
            return result.view("timedelta64[ns]")

    @final
    def _sub_periodlike(self, other: Period | PeriodArray) -> npt.NDArray[np.object_]:
        # If the operation is well-defined, we return an object-dtype ndarray
        # of DateOffsets.  Null entries are filled with pd.NaT
        if not isinstance(self.dtype, PeriodDtype):
            raise TypeError(
                f"cannot subtract {type(other).__name__} from {type(self).__name__}"
            )

        self = cast("PeriodArray", self)
        self._check_compatible_with(other)

        other_i8, o_mask = self._get_i8_values_and_mask(other)
        new_i8_data = add_overflowsafe(self.asi8, np.asarray(-other_i8, dtype="i8"))
        new_data = np.array([self.freq.base * x for x in new_i8_data])

        if o_mask is None:
            # i.e. Period scalar
            mask = self._isnan
        else:
            # i.e. PeriodArray
            mask = self._isnan | o_mask
        new_data[mask] = NaT
        return new_data

    @final
    def _addsub_object_array(self, other: npt.NDArray[np.object_], op):
        """
        Add or subtract array-like of DateOffset objects

        Parameters
        ----------
        other : np.ndarray[object]
        op : {operator.add, operator.sub}

        Returns
        -------
        np.ndarray[object]
            Except in fastpath case with length 1 where we operate on the
            contained scalar.
        """
        assert op in [operator.add, operator.sub]
        if len(other) == 1 and self.ndim == 1:
            # Note: without this special case, we could annotate return type
            #  as ndarray[object]
            # If both 1D then broadcasting is unambiguous
            return op(self, other[0])

        warnings.warn(
            "Adding/subtracting object-dtype array to "
            f"{type(self).__name__} not vectorized.",
            PerformanceWarning,
            stacklevel=find_stack_level(),
        )

        # Caller is responsible for broadcasting if necessary
        assert self.shape == other.shape, (self.shape, other.shape)

        res_values = op(self.astype("O"), np.asarray(other))
        return res_values

    def _accumulate(self, name: str, *, skipna: bool = True, **kwargs) -> Self:
        if name not in {"cummin", "cummax"}:
            raise TypeError(f"Accumulation {name} not supported for {type(self)}")

        op = getattr(datetimelike_accumulations, name)
        result = op(self.copy(), skipna=skipna, **kwargs)

        return type(self)._simple_new(result, dtype=self.dtype)

    @unpack_zerodim_and_defer("__add__")
    def __add__(self, other):
        other_dtype = getattr(other, "dtype", None)
        other = ensure_wrapped_if_datetimelike(other)

        # scalar others
        if other is NaT:
            result = self._add_nat()
        elif isinstance(other, (Tick, timedelta, np.timedelta64)):
            result = self._add_timedeltalike_scalar(other)
        elif isinstance(other, BaseOffset):
            # specifically _not_ a Tick
            result = self._add_offset(other)
        elif isinstance(other, (datetime, np.datetime64)):
            result = self._add_datetimelike_scalar(other)
        elif isinstance(other, Period) and lib.is_np_dtype(self.dtype, "m"):
            result = self._add_period(other)
        elif lib.is_integer(other):
            # This check must come after the check for np.timedelta64
            # as is_integer returns True for these
            if not isinstance(self.dtype, PeriodDtype):
                raise integer_op_not_supported(self)
            obj = cast("PeriodArray", self)
            result = obj._addsub_int_array_or_scalar(other * obj.dtype._n, operator.add)

        # array-like others
        elif lib.is_np_dtype(other_dtype, "m"):
            # TimedeltaIndex, ndarray[timedelta64]
            result = self._add_timedelta_arraylike(other)
        elif is_object_dtype(other_dtype):
            # e.g. Array/Index of DateOffset objects
            result = self._addsub_object_array(other, operator.add)
        elif lib.is_np_dtype(other_dtype, "M") or isinstance(
            other_dtype, DatetimeTZDtype
        ):
            # DatetimeIndex, ndarray[datetime64]
            return self._add_datetime_arraylike(other)
        elif is_integer_dtype(other_dtype):
            if not isinstance(self.dtype, PeriodDtype):
                raise integer_op_not_supported(self)
            obj = cast("PeriodArray", self)
            result = obj._addsub_int_array_or_scalar(other * obj.dtype._n, operator.add)
        else:
            # Includes Categorical, other ExtensionArrays
            # For PeriodDtype, if self is a TimedeltaArray and other is a
            #  PeriodArray with  a timedelta-like (i.e. Tick) freq, this
            #  operation is valid.  Defer to the PeriodArray implementation.
            #  In remaining cases, this will end up raising TypeError.
            return NotImplemented

        if isinstance(result, np.ndarray) and lib.is_np_dtype(result.dtype, "m"):
            from pandas.core.arrays import TimedeltaArray

            return TimedeltaArray._from_sequence(result)
        return result

    def __radd__(self, other):
        # alias for __add__
        return self.__add__(other)

    @unpack_zerodim_and_defer("__sub__")
    def __sub__(self, other):
        other_dtype = getattr(other, "dtype", None)
        other = ensure_wrapped_if_datetimelike(other)

        # scalar others
        if other is NaT:
            result = self._sub_nat()
        elif isinstance(other, (Tick, timedelta, np.timedelta64)):
            result = self._add_timedeltalike_scalar(-other)
        elif isinstance(other, BaseOffset):
            # specifically _not_ a Tick
            result = self._add_offset(-other)
        elif isinstance(other, (datetime, np.datetime64)):
            result = self._sub_datetimelike_scalar(other)
        elif lib.is_integer(other):
            # This check must come after the check for np.timedelta64
            # as is_integer returns True for these
            if not isinstance(self.dtype, PeriodDtype):
                raise integer_op_not_supported(self)
            obj = cast("PeriodArray", self)
            result = obj._addsub_int_array_or_scalar(other * obj.dtype._n, operator.sub)

        elif isinstance(other, Period):
            result = self._sub_periodlike(other)

        # array-like others
        elif lib.is_np_dtype(other_dtype, "m"):
            # TimedeltaIndex, ndarray[timedelta64]
            result = self._add_timedelta_arraylike(-other)
        elif is_object_dtype(other_dtype):
            # e.g. Array/Index of DateOffset objects
            result = self._addsub_object_array(other, operator.sub)
        elif lib.is_np_dtype(other_dtype, "M") or isinstance(
            other_dtype, DatetimeTZDtype
        ):
            # DatetimeIndex, ndarray[datetime64]
            result = self._sub_datetime_arraylike(other)
        elif isinstance(other_dtype, PeriodDtype):
            # PeriodIndex
            result = self._sub_periodlike(other)
        elif is_integer_dtype(other_dtype):
            if not isinstance(self.dtype, PeriodDtype):
                raise integer_op_not_supported(self)
            obj = cast("PeriodArray", self)
            result = obj._addsub_int_array_or_scalar(other * obj.dtype._n, operator.sub)
        else:
            # Includes ExtensionArrays, float_dtype
            return NotImplemented

        if isinstance(result, np.ndarray) and lib.is_np_dtype(result.dtype, "m"):
            from pandas.core.arrays import TimedeltaArray

            return TimedeltaArray._from_sequence(result)
        return result

    def __rsub__(self, other):
        other_dtype = getattr(other, "dtype", None)
        other_is_dt64 = lib.is_np_dtype(other_dtype, "M") or isinstance(
            other_dtype, DatetimeTZDtype
        )

        if other_is_dt64 and lib.is_np_dtype(self.dtype, "m"):
            # ndarray[datetime64] cannot be subtracted from self, so
            # we need to wrap in DatetimeArray/Index and flip the operation
            if lib.is_scalar(other):
                # i.e. np.datetime64 object
                return Timestamp(other) - self
            if not isinstance(other, DatetimeLikeArrayMixin):
                # Avoid down-casting DatetimeIndex
                from pandas.core.arrays import DatetimeArray

                other = DatetimeArray._from_sequence(other)
            return other - self
        elif self.dtype.kind == "M" and hasattr(other, "dtype") and not other_is_dt64:
            # GH#19959 datetime - datetime is well-defined as timedelta,
            # but any other type - datetime is not well-defined.
            raise TypeError(
                f"cannot subtract {type(self).__name__} from {type(other).__name__}"
            )
        elif isinstance(self.dtype, PeriodDtype) and lib.is_np_dtype(other_dtype, "m"):
            # TODO: Can we simplify/generalize these cases at all?
            raise TypeError(f"cannot subtract {type(self).__name__} from {other.dtype}")
        elif lib.is_np_dtype(self.dtype, "m"):
            self = cast("TimedeltaArray", self)
            return (-self) + other

        # We get here with e.g. datetime objects
        return -(self - other)

    def __iadd__(self, other) -> Self:
        result = self + other
        self[:] = result[:]

        if not isinstance(self.dtype, PeriodDtype):
            # restore freq, which is invalidated by setitem
            self._freq = result.freq
        return self

    def __isub__(self, other) -> Self:
        result = self - other
        self[:] = result[:]

        if not isinstance(self.dtype, PeriodDtype):
            # restore freq, which is invalidated by setitem
            self._freq = result.freq
        return self

    # --------------------------------------------------------------
    # Reductions

    @_period_dispatch
    def _quantile(
        self,
        qs: npt.NDArray[np.float64],
        interpolation: str,
    ) -> Self:
        return super()._quantile(qs=qs, interpolation=interpolation)

    @_period_dispatch
    def min(self, *, axis: AxisInt | None = None, skipna: bool = True, **kwargs):
        """
        Return the minimum value of the Array or minimum along
        an axis.

        See Also
        --------
        numpy.ndarray.min
        Index.min : Return the minimum value in an Index.
        Series.min : Return the minimum value in a Series.
        """
        nv.validate_min((), kwargs)
        nv.validate_minmax_axis(axis, self.ndim)

        result = nanops.nanmin(self._ndarray, axis=axis, skipna=skipna)
        return self._wrap_reduction_result(axis, result)

    @_period_dispatch
    def max(self, *, axis: AxisInt | None = None, skipna: bool = True, **kwargs):
        """
        Return the maximum value of the Array or maximum along
        an axis.

        See Also
        --------
        numpy.ndarray.max
        Index.max : Return the maximum value in an Index.
        Series.max : Return the maximum value in a Series.
        """
        nv.validate_max((), kwargs)
        nv.validate_minmax_axis(axis, self.ndim)

        result = nanops.nanmax(self._ndarray, axis=axis, skipna=skipna)
        return self._wrap_reduction_result(axis, result)

    def mean(self, *, skipna: bool = True, axis: AxisInt | None = 0):
        """
        Return the mean value of the Array.

        Parameters
        ----------
        skipna : bool, default True
            Whether to ignore any NaT elements.
        axis : int, optional, default 0

        Returns
        -------
        scalar
            Timestamp or Timedelta.

        See Also
        --------
        numpy.ndarray.mean : Returns the average of array elements along a given axis.
        Series.mean : Return the mean value in a Series.

        Notes
        -----
        mean is only defined for Datetime and Timedelta dtypes, not for Period.

        Examples
        --------
        For :class:`pandas.DatetimeIndex`:

        >>> idx = pd.date_range('2001-01-01 00:00', periods=3)
        >>> idx
        DatetimeIndex(['2001-01-01', '2001-01-02', '2001-01-03'],
                      dtype='datetime64[ns]', freq='D')
        >>> idx.mean()
        Timestamp('2001-01-02 00:00:00')

        For :class:`pandas.TimedeltaIndex`:

        >>> tdelta_idx = pd.to_timedelta([1, 2, 3], unit='D')
        >>> tdelta_idx
        TimedeltaIndex(['1 days', '2 days', '3 days'],
                        dtype='timedelta64[ns]', freq=None)
        >>> tdelta_idx.mean()
        Timedelta('2 days 00:00:00')
        """
        if isinstance(self.dtype, PeriodDtype):
            # See discussion in GH#24757
            raise TypeError(
                f"mean is not implemented for {type(self).__name__} since the "
                "meaning is ambiguous.  An alternative is "
                "obj.to_timestamp(how='start').mean()"
            )

        result = nanops.nanmean(
            self._ndarray, axis=axis, skipna=skipna, mask=self.isna()
        )
        return self._wrap_reduction_result(axis, result)

    @_period_dispatch
    def median(self, *, axis: AxisInt | None = None, skipna: bool = True, **kwargs):
        nv.validate_median((), kwargs)

        if axis is not None and abs(axis) >= self.ndim:
            raise ValueError("abs(axis) must be less than ndim")

        result = nanops.nanmedian(self._ndarray, axis=axis, skipna=skipna)
        return self._wrap_reduction_result(axis, result)

    def _mode(self, dropna: bool = True):
        mask = None
        if dropna:
            mask = self.isna()

        i8modes = algorithms.mode(self.view("i8"), mask=mask)
        npmodes = i8modes.view(self._ndarray.dtype)
        npmodes = cast(np.ndarray, npmodes)
        return self._from_backing_data(npmodes)

    # ------------------------------------------------------------------
    # GroupBy Methods

    def _groupby_op(
        self,
        *,
        how: str,
        has_dropped_na: bool,
        min_count: int,
        ngroups: int,
        ids: npt.NDArray[np.intp],
        **kwargs,
    ):
        dtype = self.dtype
        if dtype.kind == "M":
            # Adding/multiplying datetimes is not valid
            if how in ["sum", "prod", "cumsum", "cumprod", "var", "skew"]:
                raise TypeError(f"datetime64 type does not support {how} operations")
            if how in ["any", "all"]:
                # GH#34479
                warnings.warn(
                    f"'{how}' with datetime64 dtypes is deprecated and will raise in a "
                    f"future version. Use (obj != pd.Timestamp(0)).{how}() instead.",
                    FutureWarning,
                    stacklevel=find_stack_level(),
                )

        elif isinstance(dtype, PeriodDtype):
            # Adding/multiplying Periods is not valid
            if how in ["sum", "prod", "cumsum", "cumprod", "var", "skew"]:
                raise TypeError(f"Period type does not support {how} operations")
            if how in ["any", "all"]:
                # GH#34479
                warnings.warn(
                    f"'{how}' with PeriodDtype is deprecated and will raise in a "
                    f"future version. Use (obj != pd.Period(0, freq)).{how}() instead.",
                    FutureWarning,
                    stacklevel=find_stack_level(),
                )
        else:
            # timedeltas we can add but not multiply
            if how in ["prod", "cumprod", "skew", "var"]:
                raise TypeError(f"timedelta64 type does not support {how} operations")

        # All of the functions implemented here are ordinal, so we can
        #  operate on the tz-naive equivalents
        npvalues = self._ndarray.view("M8[ns]")

        from pandas.core.groupby.ops import WrappedCythonOp

        kind = WrappedCythonOp.get_kind_from_how(how)
        op = WrappedCythonOp(how=how, kind=kind, has_dropped_na=has_dropped_na)

        res_values = op._cython_op_ndim_compat(
            npvalues,
            min_count=min_count,
            ngroups=ngroups,
            comp_ids=ids,
            mask=None,
            **kwargs,
        )

        if op.how in op.cast_blocklist:
            # i.e. how in ["rank"], since other cast_blocklist methods don't go
            #  through cython_operation
            return res_values

        # We did a view to M8[ns] above, now we go the other direction
        assert res_values.dtype == "M8[ns]"
        if how in ["std", "sem"]:
            from pandas.core.arrays import TimedeltaArray

            if isinstance(self.dtype, PeriodDtype):
                raise TypeError("'std' and 'sem' are not valid for PeriodDtype")
            self = cast("DatetimeArray | TimedeltaArray", self)
            new_dtype = f"m8[{self.unit}]"
            res_values = res_values.view(new_dtype)
            return TimedeltaArray._simple_new(res_values, dtype=res_values.dtype)

        res_values = res_values.view(self._ndarray.dtype)
        return self._from_backing_data(res_values)


class DatelikeOps(DatetimeLikeArrayMixin):
    """
    Common ops for DatetimeIndex/PeriodIndex, but not TimedeltaIndex.
    """

    @Substitution(
        URL="https://docs.python.org/3/library/datetime.html"
        "#strftime-and-strptime-behavior"
    )
    def strftime(self, date_format: str) -> npt.NDArray[np.object_]:
        """
        Convert to Index using specified date_format.

        Return an Index of formatted strings specified by date_format, which
        supports the same string format as the python standard library. Details
        of the string format can be found in `python string format
        doc <%(URL)s>`__.

        Formats supported by the C `strftime` API but not by the python string format
        doc (such as `"%%R"`, `"%%r"`) are not officially supported and should be
        preferably replaced with their supported equivalents (such as `"%%H:%%M"`,
        `"%%I:%%M:%%S %%p"`).

        Note that `PeriodIndex` support additional directives, detailed in
        `Period.strftime`.

        Parameters
        ----------
        date_format : str
            Date format string (e.g. "%%Y-%%m-%%d").

        Returns
        -------
        ndarray[object]
            NumPy ndarray of formatted strings.

        See Also
        --------
        to_datetime : Convert the given argument to datetime.
        DatetimeIndex.normalize : Return DatetimeIndex with times to midnight.
        DatetimeIndex.round : Round the DatetimeIndex to the specified freq.
        DatetimeIndex.floor : Floor the DatetimeIndex to the specified freq.
        Timestamp.strftime : Format a single Timestamp.
        Period.strftime : Format a single Period.

        Examples
        --------
        >>> rng = pd.date_range(pd.Timestamp("2018-03-10 09:00"),
        ...                     periods=3, freq='s')
        >>> rng.strftime('%%B %%d, %%Y, %%r')
        Index(['March 10, 2018, 09:00:00 AM', 'March 10, 2018, 09:00:01 AM',
               'March 10, 2018, 09:00:02 AM'],
              dtype='object')
        """
        result = self._format_native_types(date_format=date_format, na_rep=np.nan)
        if using_string_dtype():
            from pandas import StringDtype

            return pd_array(result, dtype=StringDtype(na_value=np.nan))  # type: ignore[return-value]
        return result.astype(object, copy=False)


_round_doc = """
    Perform {op} operation on the data to the specified `freq`.

    Parameters
    ----------
    freq : str or Offset
        The frequency level to {op} the index to. Must be a fixed
        frequency like 'S' (second) not 'ME' (month end). See
        :ref:`frequency aliases <timeseries.offset_aliases>` for
        a list of possible `freq` values.
    ambiguous : 'infer', bool-ndarray, 'NaT', default 'raise'
        Only relevant for DatetimeIndex:

        - 'infer' will attempt to infer fall dst-transition hours based on
          order
        - bool-ndarray where True signifies a DST time, False designates
          a non-DST time (note that this flag is only applicable for
          ambiguous times)
        - 'NaT' will return NaT where there are ambiguous times
        - 'raise' will raise an AmbiguousTimeError if there are ambiguous
          times.

    nonexistent : 'shift_forward', 'shift_backward', 'NaT', timedelta, default 'raise'
        A nonexistent time does not exist in a particular timezone
        where clocks moved forward due to DST.

        - 'shift_forward' will shift the nonexistent time forward to the
          closest existing time
        - 'shift_backward' will shift the nonexistent time backward to the
          closest existing time
        - 'NaT' will return NaT where there are nonexistent times
        - timedelta objects will shift nonexistent times by the timedelta
        - 'raise' will raise an NonExistentTimeError if there are
          nonexistent times.

    Returns
    -------
    DatetimeIndex, TimedeltaIndex, or Series
        Index of the same type for a DatetimeIndex or TimedeltaIndex,
        or a Series with the same index for a Series.

    Raises
    ------
    ValueError if the `freq` cannot be converted.

    Notes
    -----
    If the timestamps have a timezone, {op}ing will take place relative to the
    local ("wall") time and re-localized to the same timezone. When {op}ing
    near daylight savings time, use ``nonexistent`` and ``ambiguous`` to
    control the re-localization behavior.

    Examples
    --------
    **DatetimeIndex**

    >>> rng = pd.date_range('1/1/2018 11:59:00', periods=3, freq='min')
    >>> rng
    DatetimeIndex(['2018-01-01 11:59:00', '2018-01-01 12:00:00',
                   '2018-01-01 12:01:00'],
                  dtype='datetime64[ns]', freq='min')
    """

_round_example = """>>> rng.round('h')
    DatetimeIndex(['2018-01-01 12:00:00', '2018-01-01 12:00:00',
                   '2018-01-01 12:00:00'],
                  dtype='datetime64[ns]', freq=None)

    **Series**

    >>> pd.Series(rng).dt.round("h")
    0   2018-01-01 12:00:00
    1   2018-01-01 12:00:00
    2   2018-01-01 12:00:00
    dtype: datetime64[ns]

    When rounding near a daylight savings time transition, use ``ambiguous`` or
    ``nonexistent`` to control how the timestamp should be re-localized.

    >>> rng_tz = pd.DatetimeIndex(["2021-10-31 03:30:00"], tz="Europe/Amsterdam")

    >>> rng_tz.floor("2h", ambiguous=False)
    DatetimeIndex(['2021-10-31 02:00:00+01:00'],
                  dtype='datetime64[ns, Europe/Amsterdam]', freq=None)

    >>> rng_tz.floor("2h", ambiguous=True)
    DatetimeIndex(['2021-10-31 02:00:00+02:00'],
                  dtype='datetime64[ns, Europe/Amsterdam]', freq=None)
    """

_floor_example = """>>> rng.floor('h')
    DatetimeIndex(['2018-01-01 11:00:00', '2018-01-01 12:00:00',
                   '2018-01-01 12:00:00'],
                  dtype='datetime64[ns]', freq=None)

    **Series**

    >>> pd.Series(rng).dt.floor("h")
    0   2018-01-01 11:00:00
    1   2018-01-01 12:00:00
    2   2018-01-01 12:00:00
    dtype: datetime64[ns]

    When rounding near a daylight savings time transition, use ``ambiguous`` or
    ``nonexistent`` to control how the timestamp should be re-localized.

    >>> rng_tz = pd.DatetimeIndex(["2021-10-31 03:30:00"], tz="Europe/Amsterdam")

    >>> rng_tz.floor("2h", ambiguous=False)
    DatetimeIndex(['2021-10-31 02:00:00+01:00'],
                 dtype='datetime64[ns, Europe/Amsterdam]', freq=None)

    >>> rng_tz.floor("2h", ambiguous=True)
    DatetimeIndex(['2021-10-31 02:00:00+02:00'],
                  dtype='datetime64[ns, Europe/Amsterdam]', freq=None)
    """

_ceil_example = """>>> rng.ceil('h')
    DatetimeIndex(['2018-01-01 12:00:00', '2018-01-01 12:00:00',
                   '2018-01-01 13:00:00'],
                  dtype='datetime64[ns]', freq=None)

    **Series**

    >>> pd.Series(rng).dt.ceil("h")
    0   2018-01-01 12:00:00
    1   2018-01-01 12:00:00
    2   2018-01-01 13:00:00
    dtype: datetime64[ns]

    When rounding near a daylight savings time transition, use ``ambiguous`` or
    ``nonexistent`` to control how the timestamp should be re-localized.

    >>> rng_tz = pd.DatetimeIndex(["2021-10-31 01:30:00"], tz="Europe/Amsterdam")

    >>> rng_tz.ceil("h", ambiguous=False)
    DatetimeIndex(['2021-10-31 02:00:00+01:00'],
                  dtype='datetime64[ns, Europe/Amsterdam]', freq=None)

    >>> rng_tz.ceil("h", ambiguous=True)
    DatetimeIndex(['2021-10-31 02:00:00+02:00'],
                  dtype='datetime64[ns, Europe/Amsterdam]', freq=None)
    """


class TimelikeOps(DatetimeLikeArrayMixin):
    """
    Common ops for TimedeltaIndex/DatetimeIndex, but not PeriodIndex.
    """

    _default_dtype: np.dtype

    def __init__(
        self, values, dtype=None, freq=lib.no_default, copy: bool = False
    ) -> None:
        warnings.warn(
            # GH#55623
            f"{type(self).__name__}.__init__ is deprecated and will be "
            "removed in a future version. Use pd.array instead.",
            FutureWarning,
            stacklevel=find_stack_level(),
        )
        if dtype is not None:
            dtype = pandas_dtype(dtype)

        values = extract_array(values, extract_numpy=True)
        if isinstance(values, IntegerArray):
            values = values.to_numpy("int64", na_value=iNaT)

        inferred_freq = getattr(values, "_freq", None)
        explicit_none = freq is None
        freq = freq if freq is not lib.no_default else None

        if isinstance(values, type(self)):
            if explicit_none:
                # don't inherit from values
                pass
            elif freq is None:
                freq = values.freq
            elif freq and values.freq:
                freq = to_offset(freq)
                freq = _validate_inferred_freq(freq, values.freq)

            if dtype is not None and dtype != values.dtype:
                # TODO: we only have tests for this for DTA, not TDA (2022-07-01)
                raise TypeError(
                    f"dtype={dtype} does not match data dtype {values.dtype}"
                )

            dtype = values.dtype
            values = values._ndarray

        elif dtype is None:
            if isinstance(values, np.ndarray) and values.dtype.kind in "Mm":
                dtype = values.dtype
            else:
                dtype = self._default_dtype
                if isinstance(values, np.ndarray) and values.dtype == "i8":
                    values = values.view(dtype)

        if not isinstance(values, np.ndarray):
            raise ValueError(
                f"Unexpected type '{type(values).__name__}'. 'values' must be a "
                f"{type(self).__name__}, ndarray, or Series or Index "
                "containing one of those."
            )
        if values.ndim not in [1, 2]:
            raise ValueError("Only 1-dimensional input arrays are supported.")

        if values.dtype == "i8":
            # for compat with datetime/timedelta/period shared methods,
            #  we can sometimes get here with int64 values.  These represent
            #  nanosecond UTC (or tz-naive) unix timestamps
            if dtype is None:
                dtype = self._default_dtype
                values = values.view(self._default_dtype)
            elif lib.is_np_dtype(dtype, "mM"):
                values = values.view(dtype)
            elif isinstance(dtype, DatetimeTZDtype):
                kind = self._default_dtype.kind
                new_dtype = f"{kind}8[{dtype.unit}]"
                values = values.view(new_dtype)

        dtype = self._validate_dtype(values, dtype)

        if freq == "infer":
            raise ValueError(
                f"Frequency inference not allowed in {type(self).__name__}.__init__. "
                "Use 'pd.array()' instead."
            )

        if copy:
            values = values.copy()
        if freq:
            freq = to_offset(freq)
            if values.dtype.kind == "m" and not isinstance(freq, Tick):
                raise TypeError("TimedeltaArray/Index freq must be a Tick")

        NDArrayBacked.__init__(self, values=values, dtype=dtype)
        self._freq = freq

        if inferred_freq is None and freq is not None:
            type(self)._validate_frequency(self, freq)

    @classmethod
    def _validate_dtype(cls, values, dtype):
        raise AbstractMethodError(cls)

    @property
    def freq(self):
        """
        Return the frequency object if it is set, otherwise None.
        """
        return self._freq

    @freq.setter
    def freq(self, value) -> None:
        if value is not None:
            value = to_offset(value)
            self._validate_frequency(self, value)
            if self.dtype.kind == "m" and not isinstance(value, Tick):
                raise TypeError("TimedeltaArray/Index freq must be a Tick")

            if self.ndim > 1:
                raise ValueError("Cannot set freq with ndim > 1")

        self._freq = value

    @final
    def _maybe_pin_freq(self, freq, validate_kwds: dict):
        """
        Constructor helper to pin the appropriate `freq` attribute.  Assumes
        that self._freq is currently set to any freq inferred in
        _from_sequence_not_strict.
        """
        if freq is None:
            # user explicitly passed None -> override any inferred_freq
            self._freq = None
        elif freq == "infer":
            # if self._freq is *not* None then we already inferred a freq
            #  and there is nothing left to do
            if self._freq is None:
                # Set _freq directly to bypass duplicative _validate_frequency
                # check.
                self._freq = to_offset(self.inferred_freq)
        elif freq is lib.no_default:
            # user did not specify anything, keep inferred freq if the original
            #  data had one, otherwise do nothing
            pass
        elif self._freq is None:
            # We cannot inherit a freq from the data, so we need to validate
            #  the user-passed freq
            freq = to_offset(freq)
            type(self)._validate_frequency(self, freq, **validate_kwds)
            self._freq = freq
        else:
            # Otherwise we just need to check that the user-passed freq
            #  doesn't conflict with the one we already have.
            freq = to_offset(freq)
            _validate_inferred_freq(freq, self._freq)

    @final
    @classmethod
    def _validate_frequency(cls, index, freq: BaseOffset, **kwargs):
        """
        Validate that a frequency is compatible with the values of a given
        Datetime Array/Index or Timedelta Array/Index

        Parameters
        ----------
        index : DatetimeIndex or TimedeltaIndex
            The index on which to determine if the given frequency is valid
        freq : DateOffset
            The frequency to validate
        """
        inferred = index.inferred_freq
        if index.size == 0 or inferred == freq.freqstr:
            return None

        try:
            on_freq = cls._generate_range(
                start=index[0],
                end=None,
                periods=len(index),
                freq=freq,
                unit=index.unit,
                **kwargs,
            )
            if not np.array_equal(index.asi8, on_freq.asi8):
                raise ValueError
        except ValueError as err:
            if "non-fixed" in str(err):
                # non-fixed frequencies are not meaningful for timedelta64;
                #  we retain that error message
                raise err
            # GH#11587 the main way this is reached is if the `np.array_equal`
            #  check above is False.  This can also be reached if index[0]
            #  is `NaT`, in which case the call to `cls._generate_range` will
            #  raise a ValueError, which we re-raise with a more targeted
            #  message.
            raise ValueError(
                f"Inferred frequency {inferred} from passed values "
                f"does not conform to passed frequency {freq.freqstr}"
            ) from err

    @classmethod
    def _generate_range(
        cls, start, end, periods: int | None, freq, *args, **kwargs
    ) -> Self:
        raise AbstractMethodError(cls)

    # --------------------------------------------------------------

    @cache_readonly
    def _creso(self) -> int:
        return get_unit_from_dtype(self._ndarray.dtype)

    @cache_readonly
    def unit(self) -> str:
        # e.g. "ns", "us", "ms"
        # error: Argument 1 to "dtype_to_unit" has incompatible type
        # "ExtensionDtype"; expected "Union[DatetimeTZDtype, dtype[Any]]"
        return dtype_to_unit(self.dtype)  # type: ignore[arg-type]

    def as_unit(self, unit: str, round_ok: bool = True) -> Self:
        if unit not in ["s", "ms", "us", "ns"]:
            raise ValueError("Supported units are 's', 'ms', 'us', 'ns'")

        dtype = np.dtype(f"{self.dtype.kind}8[{unit}]")
        new_values = astype_overflowsafe(self._ndarray, dtype, round_ok=round_ok)

        if isinstance(self.dtype, np.dtype):
            new_dtype = new_values.dtype
        else:
            tz = cast("DatetimeArray", self).tz
            new_dtype = DatetimeTZDtype(tz=tz, unit=unit)

        # error: Unexpected keyword argument "freq" for "_simple_new" of
        # "NDArrayBacked"  [call-arg]
        return type(self)._simple_new(
            new_values, dtype=new_dtype, freq=self.freq  # type: ignore[call-arg]
        )

    # TODO: annotate other as DatetimeArray | TimedeltaArray | Timestamp | Timedelta
    #  with the return type matching input type.  TypeVar?
    def _ensure_matching_resos(self, other):
        if self._creso != other._creso:
            # Just as with Timestamp/Timedelta, we cast to the higher resolution
            if self._creso < other._creso:
                self = self.as_unit(other.unit)
            else:
                other = other.as_unit(self.unit)
        return self, other

    # --------------------------------------------------------------

    def __array_ufunc__(self, ufunc: np.ufunc, method: str, *inputs, **kwargs):
        if (
            ufunc in [np.isnan, np.isinf, np.isfinite]
            and len(inputs) == 1
            and inputs[0] is self
        ):
            # numpy 1.18 changed isinf and isnan to not raise on dt64/td64
            return getattr(ufunc, method)(self._ndarray, **kwargs)

        return super().__array_ufunc__(ufunc, method, *inputs, **kwargs)

    def _round(self, freq, mode, ambiguous, nonexistent):
        # round the local times
        if isinstance(self.dtype, DatetimeTZDtype):
            # operate on naive timestamps, then convert back to aware
            self = cast("DatetimeArray", self)
            naive = self.tz_localize(None)
            result = naive._round(freq, mode, ambiguous, nonexistent)
            return result.tz_localize(
                self.tz, ambiguous=ambiguous, nonexistent=nonexistent
            )

        values = self.view("i8")
        values = cast(np.ndarray, values)
        nanos = get_unit_for_round(freq, self._creso)
        if nanos == 0:
            # GH 52761
            return self.copy()
        result_i8 = round_nsint64(values, mode, nanos)
        result = self._maybe_mask_results(result_i8, fill_value=iNaT)
        result = result.view(self._ndarray.dtype)
        return self._simple_new(result, dtype=self.dtype)

    @Appender((_round_doc + _round_example).format(op="round"))
    def round(
        self,
        freq,
        ambiguous: TimeAmbiguous = "raise",
        nonexistent: TimeNonexistent = "raise",
    ) -> Self:
        return self._round(freq, RoundTo.NEAREST_HALF_EVEN, ambiguous, nonexistent)

    @Appender((_round_doc + _floor_example).format(op="floor"))
    def floor(
        self,
        freq,
        ambiguous: TimeAmbiguous = "raise",
        nonexistent: TimeNonexistent = "raise",
    ) -> Self:
        return self._round(freq, RoundTo.MINUS_INFTY, ambiguous, nonexistent)

    @Appender((_round_doc + _ceil_example).format(op="ceil"))
    def ceil(
        self,
        freq,
        ambiguous: TimeAmbiguous = "raise",
        nonexistent: TimeNonexistent = "raise",
    ) -> Self:
        return self._round(freq, RoundTo.PLUS_INFTY, ambiguous, nonexistent)

    # --------------------------------------------------------------
    # Reductions

    def any(self, *, axis: AxisInt | None = None, skipna: bool = True) -> bool:
        # GH#34479 the nanops call will issue a FutureWarning for non-td64 dtype
        return nanops.nanany(self._ndarray, axis=axis, skipna=skipna, mask=self.isna())

    def all(self, *, axis: AxisInt | None = None, skipna: bool = True) -> bool:
        # GH#34479 the nanops call will issue a FutureWarning for non-td64 dtype

        return nanops.nanall(self._ndarray, axis=axis, skipna=skipna, mask=self.isna())

    # --------------------------------------------------------------
    # Frequency Methods

    def _maybe_clear_freq(self) -> None:
        self._freq = None

    def _with_freq(self, freq) -> Self:
        """
        Helper to get a view on the same data, with a new freq.

        Parameters
        ----------
        freq : DateOffset, None, or "infer"

        Returns
        -------
        Same type as self
        """
        # GH#29843
        if freq is None:
            # Always valid
            pass
        elif len(self) == 0 and isinstance(freq, BaseOffset):
            # Always valid.  In the TimedeltaArray case, we require a Tick offset
            if self.dtype.kind == "m" and not isinstance(freq, Tick):
                raise TypeError("TimedeltaArray/Index freq must be a Tick")
        else:
            # As an internal method, we can ensure this assertion always holds
            assert freq == "infer"
            freq = to_offset(self.inferred_freq)

        arr = self.view()
        arr._freq = freq
        return arr

    # --------------------------------------------------------------
    # ExtensionArray Interface

    def _values_for_json(self) -> np.ndarray:
        # Small performance bump vs the base class which calls np.asarray(self)
        if isinstance(self.dtype, np.dtype):
            return self._ndarray
        return super()._values_for_json()

    def factorize(
        self,
        use_na_sentinel: bool = True,
        sort: bool = False,
    ):
        if self.freq is not None:
            # We must be unique, so can short-circuit (and retain freq)
            codes = np.arange(len(self), dtype=np.intp)
            uniques = self.copy()  # TODO: copy or view?
            if sort and self.freq.n < 0:
                codes = codes[::-1]
                uniques = uniques[::-1]
            return codes, uniques

        if sort:
            # algorithms.factorize only passes sort=True here when freq is
            #  not None, so this should not be reached.
            raise NotImplementedError(
                f"The 'sort' keyword in {type(self).__name__}.factorize is "
                "ignored unless arr.freq is not None. To factorize with sort, "
                "call pd.factorize(obj, sort=True) instead."
            )
        return super().factorize(use_na_sentinel=use_na_sentinel)

    @classmethod
    def _concat_same_type(
        cls,
        to_concat: Sequence[Self],
        axis: AxisInt = 0,
    ) -> Self:
        new_obj = super()._concat_same_type(to_concat, axis)

        obj = to_concat[0]

        if axis == 0:
            # GH 3232: If the concat result is evenly spaced, we can retain the
            # original frequency
            to_concat = [x for x in to_concat if len(x)]

            if obj.freq is not None and all(x.freq == obj.freq for x in to_concat):
                pairs = zip(to_concat[:-1], to_concat[1:])
                if all(pair[0][-1] + obj.freq == pair[1][0] for pair in pairs):
                    new_freq = obj.freq
                    new_obj._freq = new_freq
        return new_obj

    def copy(self, order: str = "C") -> Self:
        new_obj = super().copy(order=order)
        new_obj._freq = self.freq
        return new_obj

    def interpolate(
        self,
        *,
        method: InterpolateOptions,
        axis: int,
        index: Index,
        limit,
        limit_direction,
        limit_area,
        copy: bool,
        **kwargs,
    ) -> Self:
        """
        See NDFrame.interpolate.__doc__.
        """
        # NB: we return type(self) even if copy=False
        if method != "linear":
            raise NotImplementedError

        if not copy:
            out_data = self._ndarray
        else:
            out_data = self._ndarray.copy()

        missing.interpolate_2d_inplace(
            out_data,
            method=method,
            axis=axis,
            index=index,
            limit=limit,
            limit_direction=limit_direction,
            limit_area=limit_area,
            **kwargs,
        )
        if not copy:
            return self
        return type(self)._simple_new(out_data, dtype=self.dtype)

    # --------------------------------------------------------------
    # Unsorted

    @property
    def _is_dates_only(self) -> bool:
        """
        Check if we are round times at midnight (and no timezone), which will
        be given a more compact __repr__ than other cases. For TimedeltaArray
        we are checking for multiples of 24H.
        """
        if not lib.is_np_dtype(self.dtype):
            # i.e. we have a timezone
            return False

        values_int = self.asi8
        consider_values = values_int != iNaT
        reso = get_unit_from_dtype(self.dtype)
        ppd = periods_per_day(reso)

        # TODO: can we reuse is_date_array_normalized?  would need a skipna kwd
        #  (first attempt at this was less performant than this implementation)
        even_days = np.logical_and(consider_values, values_int % ppd != 0).sum() == 0
        return even_days


# -------------------------------------------------------------------
# Shared Constructor Helpers


def ensure_arraylike_for_datetimelike(
    data, copy: bool, cls_name: str
) -> tuple[ArrayLike, bool]:
    if not hasattr(data, "dtype"):
        # e.g. list, tuple
        if not isinstance(data, (list, tuple)) and np.ndim(data) == 0:
            # i.e. generator
            data = list(data)

        data = construct_1d_object_array_from_listlike(data)
        copy = False
    elif isinstance(data, ABCMultiIndex):
        raise TypeError(f"Cannot create a {cls_name} from a MultiIndex.")
    else:
        data = extract_array(data, extract_numpy=True)

    if isinstance(data, IntegerArray) or (
        isinstance(data, ArrowExtensionArray) and data.dtype.kind in "iu"
    ):
        data = data.to_numpy("int64", na_value=iNaT)
        copy = False
    elif isinstance(data, ArrowExtensionArray):
        data = data._maybe_convert_datelike_array()
        data = data.to_numpy()
        copy = False
    elif not isinstance(data, (np.ndarray, ExtensionArray)):
        # GH#24539 e.g. xarray, dask object
        data = np.asarray(data)

    elif isinstance(data, ABCCategorical):
        # GH#18664 preserve tz in going DTI->Categorical->DTI
        # TODO: cases where we need to do another pass through maybe_convert_dtype,
        #  e.g. the categories are timedelta64s
        data = data.categories.take(data.codes, fill_value=NaT)._values
        copy = False

    return data, copy


@overload
def validate_periods(periods: None) -> None:
    ...


@overload
def validate_periods(periods: int | float) -> int:
    ...


def validate_periods(periods: int | float | None) -> int | None:
    """
    If a `periods` argument is passed to the Datetime/Timedelta Array/Index
    constructor, cast it to an integer.

    Parameters
    ----------
    periods : None, float, int

    Returns
    -------
    periods : None or int

    Raises
    ------
    TypeError
        if periods is None, float, or int
    """
    if periods is not None:
        if lib.is_float(periods):
            warnings.warn(
                # GH#56036
                "Non-integer 'periods' in pd.date_range, pd.timedelta_range, "
                "pd.period_range, and pd.interval_range are deprecated and "
                "will raise in a future version.",
                FutureWarning,
                stacklevel=find_stack_level(),
            )
            periods = int(periods)
        elif not lib.is_integer(periods):
            raise TypeError(f"periods must be a number, got {periods}")
    return periods


def _validate_inferred_freq(
    freq: BaseOffset | None, inferred_freq: BaseOffset | None
) -> BaseOffset | None:
    """
    If the user passes a freq and another freq is inferred from passed data,
    require that they match.

    Parameters
    ----------
    freq : DateOffset or None
    inferred_freq : DateOffset or None

    Returns
    -------
    freq : DateOffset or None
    """
    if inferred_freq is not None:
        if freq is not None and freq != inferred_freq:
            raise ValueError(
                f"Inferred frequency {inferred_freq} from passed "
                "values does not conform to passed frequency "
                f"{freq.freqstr}"
            )
        if freq is None:
            freq = inferred_freq

    return freq


def dtype_to_unit(dtype: DatetimeTZDtype | np.dtype | ArrowDtype) -> str:
    """
    Return the unit str corresponding to the dtype's resolution.

    Parameters
    ----------
    dtype : DatetimeTZDtype or np.dtype
        If np.dtype, we assume it is a datetime64 dtype.

    Returns
    -------
    str
    """
    if isinstance(dtype, DatetimeTZDtype):
        return dtype.unit
    elif isinstance(dtype, ArrowDtype):
        if dtype.kind not in "mM":
            raise ValueError(f"{dtype=} does not have a resolution.")
        return dtype.pyarrow_dtype.unit
    return np.datetime_data(dtype)[0]
```
