## Supplementary software v0.2.1 for "Virtual control arms for paediatric myopia trials: external validation of axial-elongation models": datetimes.py

```
from __future__ import annotations

from datetime import (
    datetime,
    timedelta,
    tzinfo,
)
from typing import (
    TYPE_CHECKING,
    cast,
    overload,
)
import warnings

import numpy as np

from pandas._config import using_string_dtype

from pandas._libs import (
    lib,
    tslib,
)
from pandas._libs.tslibs import (
    BaseOffset,
    NaT,
    NaTType,
    Resolution,
    Timestamp,
    astype_overflowsafe,
    fields,
    get_resolution,
    get_supported_dtype,
    get_unit_from_dtype,
    ints_to_pydatetime,
    is_date_array_normalized,
    is_supported_dtype,
    is_unitless,
    normalize_i8_timestamps,
    timezones,
    to_offset,
    tz_convert_from_utc,
    tzconversion,
)
from pandas._libs.tslibs.dtypes import abbrev_to_npy_unit
from pandas.errors import PerformanceWarning
from pandas.util._exceptions import find_stack_level
from pandas.util._validators import validate_inclusive

from pandas.core.dtypes.common import (
    DT64NS_DTYPE,
    INT64_DTYPE,
    is_bool_dtype,
    is_float_dtype,
    is_string_dtype,
    pandas_dtype,
)
from pandas.core.dtypes.dtypes import (
    DatetimeTZDtype,
    ExtensionDtype,
    PeriodDtype,
)
from pandas.core.dtypes.missing import isna

from pandas.core.arrays import datetimelike as dtl
from pandas.core.arrays._ranges import generate_regular_range
import pandas.core.common as com

from pandas.tseries.frequencies import get_period_alias
from pandas.tseries.offsets import (
    Day,
    Tick,
)

if TYPE_CHECKING:
    from collections.abc import Iterator

    from pandas._typing import (
        ArrayLike,
        DateTimeErrorChoices,
        DtypeObj,
        IntervalClosedType,
        Self,
        TimeAmbiguous,
        TimeNonexistent,
        npt,
    )

    from pandas import DataFrame
    from pandas.core.arrays import PeriodArray


_ITER_CHUNKSIZE = 10_000


@overload
def tz_to_dtype(tz: tzinfo, unit: str = ...) -> DatetimeTZDtype:
    ...


@overload
def tz_to_dtype(tz: None, unit: str = ...) -> np.dtype[np.datetime64]:
    ...


def tz_to_dtype(
    tz: tzinfo | None, unit: str = "ns"
) -> np.dtype[np.datetime64] | DatetimeTZDtype:
    """
    Return a datetime64[ns] dtype appropriate for the given timezone.

    Parameters
    ----------
    tz : tzinfo or None
    unit : str, default "ns"

    Returns
    -------
    np.dtype or Datetime64TZDType
    """
    if tz is None:
        return np.dtype(f"M8[{unit}]")
    else:
        return DatetimeTZDtype(tz=tz, unit=unit)


def _field_accessor(name: str, field: str, docstring: str | None = None):
    def f(self):
        values = self._local_timestamps()

        if field in self._bool_ops:
            result: np.ndarray

            if field.endswith(("start", "end")):
                freq = self.freq
                month_kw = 12
                if freq:
                    kwds = freq.kwds
                    month_kw = kwds.get("startingMonth", kwds.get("month", 12))

                result = fields.get_start_end_field(
                    values, field, self.freqstr, month_kw, reso=self._creso
                )
            else:
                result = fields.get_date_field(values, field, reso=self._creso)

            # these return a boolean by-definition
            return result

        if field in self._object_ops:
            result = fields.get_date_name_field(values, field, reso=self._creso)
            result = self._maybe_mask_results(result, fill_value=None)

        else:
            result = fields.get_date_field(values, field, reso=self._creso)
            result = self._maybe_mask_results(
                result, fill_value=None, convert="float64"
            )

        return result

    f.__name__ = name
    f.__doc__ = docstring
    return property(f)


# error: Definition of "_concat_same_type" in base class "NDArrayBacked" is
# incompatible with definition in base class "ExtensionArray"
class DatetimeArray(dtl.TimelikeOps, dtl.DatelikeOps):  # type: ignore[misc]
    """
    Pandas ExtensionArray for tz-naive or tz-aware datetime data.

    .. warning::

       DatetimeArray is currently experimental, and its API may change
       without warning. In particular, :attr:`DatetimeArray.dtype` is
       expected to change to always be an instance of an ``ExtensionDtype``
       subclass.

    Parameters
    ----------
    values : Series, Index, DatetimeArray, ndarray
        The datetime data.

        For DatetimeArray `values` (or a Series or Index boxing one),
        `dtype` and `freq` will be extracted from `values`.

    dtype : numpy.dtype or DatetimeTZDtype
        Note that the only NumPy dtype allowed is 'datetime64[ns]'.
    freq : str or Offset, optional
        The frequency.
    copy : bool, default False
        Whether to copy the underlying array of values.

    Attributes
    ----------
    None

    Methods
    -------
    None

    Examples
    --------
    >>> pd.arrays.DatetimeArray._from_sequence(
    ...    pd.DatetimeIndex(['2023-01-01', '2023-01-02'], freq='D'))
    <DatetimeArray>
    ['2023-01-01 00:00:00', '2023-01-02 00:00:00']
    Length: 2, dtype: datetime64[ns]
    """

    _typ = "datetimearray"
    _internal_fill_value = np.datetime64("NaT", "ns")
    _recognized_scalars = (datetime, np.datetime64)
    _is_recognized_dtype = lambda x: lib.is_np_dtype(x, "M") or isinstance(
        x, DatetimeTZDtype
    )
    _infer_matches = ("datetime", "datetime64", "date")

    @property
    def _scalar_type(self) -> type[Timestamp]:
        return Timestamp

    # define my properties & methods for delegation
    _bool_ops: list[str] = [
        "is_month_start",
        "is_month_end",
        "is_quarter_start",
        "is_quarter_end",
        "is_year_start",
        "is_year_end",
        "is_leap_year",
    ]
    _object_ops: list[str] = ["freq", "tz"]
    _field_ops: list[str] = [
        "year",
        "month",
        "day",
        "hour",
        "minute",
        "second",
        "weekday",
        "dayofweek",
        "day_of_week",
        "dayofyear",
        "day_of_year",
        "quarter",
        "days_in_month",
        "daysinmonth",
        "microsecond",
        "nanosecond",
    ]
    _other_ops: list[str] = ["date", "time", "timetz"]
    _datetimelike_ops: list[str] = (
        _field_ops + _object_ops + _bool_ops + _other_ops + ["unit"]
    )
    _datetimelike_methods: list[str] = [
        "to_period",
        "tz_localize",
        "tz_convert",
        "normalize",
        "strftime",
        "round",
        "floor",
        "ceil",
        "month_name",
        "day_name",
        "as_unit",
    ]

    # ndim is inherited from ExtensionArray, must exist to ensure
    #  Timestamp.__richcmp__(DateTimeArray) operates pointwise

    # ensure that operations with numpy arrays defer to our implementation
    __array_priority__ = 1000

    # -----------------------------------------------------------------
    # Constructors

    _dtype: np.dtype[np.datetime64] | DatetimeTZDtype
    _freq: BaseOffset | None = None
    _default_dtype = DT64NS_DTYPE  # used in TimeLikeOps.__init__

    @classmethod
    def _from_scalars(cls, scalars, *, dtype: DtypeObj) -> Self:
        if lib.infer_dtype(scalars, skipna=True) not in ["datetime", "datetime64"]:
            # TODO: require any NAs be valid-for-DTA
            # TODO: if dtype is passed, check for tzawareness compat?
            raise ValueError
        return cls._from_sequence(scalars, dtype=dtype)

    @classmethod
    def _validate_dtype(cls, values, dtype):
        # used in TimeLikeOps.__init__
        dtype = _validate_dt64_dtype(dtype)
        _validate_dt64_dtype(values.dtype)
        if isinstance(dtype, np.dtype):
            if values.dtype != dtype:
                raise ValueError("Values resolution does not match dtype.")
        else:
            vunit = np.datetime_data(values.dtype)[0]
            if vunit != dtype.unit:
                raise ValueError("Values resolution does not match dtype.")
        return dtype

    # error: Signature of "_simple_new" incompatible with supertype "NDArrayBacked"
    @classmethod
    def _simple_new(  # type: ignore[override]
        cls,
        values: npt.NDArray[np.datetime64],
        freq: BaseOffset | None = None,
        dtype: np.dtype[np.datetime64] | DatetimeTZDtype = DT64NS_DTYPE,
    ) -> Self:
        assert isinstance(values, np.ndarray)
        assert dtype.kind == "M"
        if isinstance(dtype, np.dtype):
            assert dtype == values.dtype
            assert not is_unitless(dtype)
        else:
            # DatetimeTZDtype. If we have e.g. DatetimeTZDtype[us, UTC],
            #  then values.dtype should be M8[us].
            assert dtype._creso == get_unit_from_dtype(values.dtype)

        result = super()._simple_new(values, dtype)
        result._freq = freq
        return result

    @classmethod
    def _from_sequence(cls, scalars, *, dtype=None, copy: bool = False):
        return cls._from_sequence_not_strict(scalars, dtype=dtype, copy=copy)

    @classmethod
    def _from_sequence_not_strict(
        cls,
        data,
        *,
        dtype=None,
        copy: bool = False,
        tz=lib.no_default,
        freq: str | BaseOffset | lib.NoDefault | None = lib.no_default,
        dayfirst: bool = False,
        yearfirst: bool = False,
        ambiguous: TimeAmbiguous = "raise",
    ) -> Self:
        """
        A non-strict version of _from_sequence, called from DatetimeIndex.__new__.
        """

        # if the user either explicitly passes tz=None or a tz-naive dtype, we
        #  disallows inferring a tz.
        explicit_tz_none = tz is None
        if tz is lib.no_default:
            tz = None
        else:
            tz = timezones.maybe_get_tz(tz)

        dtype = _validate_dt64_dtype(dtype)
        # if dtype has an embedded tz, capture it
        tz = _validate_tz_from_dtype(dtype, tz, explicit_tz_none)

        unit = None
        if dtype is not None:
            unit = dtl.dtype_to_unit(dtype)

        data, copy = dtl.ensure_arraylike_for_datetimelike(
            data, copy, cls_name="DatetimeArray"
        )
        inferred_freq = None
        if isinstance(data, DatetimeArray):
            inferred_freq = data.freq

        subarr, tz = _sequence_to_dt64(
            data,
            copy=copy,
            tz=tz,
            dayfirst=dayfirst,
            yearfirst=yearfirst,
            ambiguous=ambiguous,
            out_unit=unit,
        )
        # We have to call this again after possibly inferring a tz above
        _validate_tz_from_dtype(dtype, tz, explicit_tz_none)
        if tz is not None and explicit_tz_none:
            raise ValueError(
                "Passed data is timezone-aware, incompatible with 'tz=None'. "
                "Use obj.tz_localize(None) instead."
            )

        data_unit = np.datetime_data(subarr.dtype)[0]
        data_dtype = tz_to_dtype(tz, data_unit)
        result = cls._simple_new(subarr, freq=inferred_freq, dtype=data_dtype)
        if unit is not None and unit != result.unit:
            # If unit was specified in user-passed dtype, cast to it here
            result = result.as_unit(unit)

        validate_kwds = {"ambiguous": ambiguous}
        result._maybe_pin_freq(freq, validate_kwds)
        return result

    @classmethod
    def _generate_range(
        cls,
        start,
        end,
        periods: int | None,
        freq,
        tz=None,
        normalize: bool = False,
        ambiguous: TimeAmbiguous = "raise",
        nonexistent: TimeNonexistent = "raise",
        inclusive: IntervalClosedType = "both",
        *,
        unit: str | None = None,
    ) -> Self:
        periods = dtl.validate_periods(periods)
        if freq is None and any(x is None for x in [periods, start, end]):
            raise ValueError("Must provide freq argument if no data is supplied")

        if com.count_not_none(start, end, periods, freq) != 3:
            raise ValueError(
                "Of the four parameters: start, end, periods, "
                "and freq, exactly three must be specified"
            )
        freq = to_offset(freq)

        if start is not None:
            start = Timestamp(start)

        if end is not None:
            end = Timestamp(end)

        if start is NaT or end is NaT:
            raise ValueError("Neither `start` nor `end` can be NaT")

        if unit is not None:
            if unit not in ["s", "ms", "us", "ns"]:
                raise ValueError("'unit' must be one of 's', 'ms', 'us', 'ns'")
        else:
            unit = "ns"

        if start is not None:
            start = start.as_unit(unit, round_ok=False)
        if end is not None:
            end = end.as_unit(unit, round_ok=False)

        left_inclusive, right_inclusive = validate_inclusive(inclusive)
        start, end = _maybe_normalize_endpoints(start, end, normalize)
        tz = _infer_tz_from_endpoints(start, end, tz)

        if tz is not None:
            # Localize the start and end arguments
            start = _maybe_localize_point(start, freq, tz, ambiguous, nonexistent)
            end = _maybe_localize_point(end, freq, tz, ambiguous, nonexistent)

        if freq is not None:
            # We break Day arithmetic (fixed 24 hour) here and opt for
            # Day to mean calendar day (23/24/25 hour). Therefore, strip
            # tz info from start and day to avoid DST arithmetic
            if isinstance(freq, Day):
                if start is not None:
                    start = start.tz_localize(None)
                if end is not None:
                    end = end.tz_localize(None)

            if isinstance(freq, Tick):
                i8values = generate_regular_range(start, end, periods, freq, unit=unit)
            else:
                xdr = _generate_range(
                    start=start, end=end, periods=periods, offset=freq, unit=unit
                )
                i8values = np.array([x._value for x in xdr], dtype=np.int64)

            endpoint_tz = start.tz if start is not None else end.tz

            if tz is not None and endpoint_tz is None:
                if not timezones.is_utc(tz):
                    # short-circuit tz_localize_to_utc which would make
                    #  an unnecessary copy with UTC but be a no-op.
                    creso = abbrev_to_npy_unit(unit)
                    i8values = tzconversion.tz_localize_to_utc(
                        i8values,
                        tz,
                        ambiguous=ambiguous,
                        nonexistent=nonexistent,
                        creso=creso,
                    )

                # i8values is localized datetime64 array -> have to convert
                # start/end as well to compare
                if start is not None:
                    start = start.tz_localize(tz, ambiguous, nonexistent)
                if end is not None:
                    end = end.tz_localize(tz, ambiguous, nonexistent)
        else:
            # Create a linearly spaced date_range in local time
            # Nanosecond-granularity timestamps aren't always correctly
            # representable with doubles, so we limit the range that we
            # pass to np.linspace as much as possible
            periods = cast(int, periods)
            i8values = (
                np.linspace(0, end._value - start._value, periods, dtype="int64")
                + start._value
            )
            if i8values.dtype != "i8":
                # 2022-01-09 I (brock) am not sure if it is possible for this
                #  to overflow and cast to e.g. f8, but if it does we need to cast
                i8values = i8values.astype("i8")

        if start == end:
            if not left_inclusive and not right_inclusive:
                i8values = i8values[1:-1]
        else:
            start_i8 = Timestamp(start)._value
            end_i8 = Timestamp(end)._value
            if not left_inclusive or not right_inclusive:
                if not left_inclusive and len(i8values) and i8values[0] == start_i8:
                    i8values = i8values[1:]
                if not right_inclusive and len(i8values) and i8values[-1] == end_i8:
                    i8values = i8values[:-1]

        dt64_values = i8values.view(f"datetime64[{unit}]")
        dtype = tz_to_dtype(tz, unit=unit)
        return cls._simple_new(dt64_values, freq=freq, dtype=dtype)

    # -----------------------------------------------------------------
    # DatetimeLike Interface

    def _unbox_scalar(self, value) -> np.datetime64:
        if not isinstance(value, self._scalar_type) and value is not NaT:
            raise ValueError("'value' should be a Timestamp.")
        self._check_compatible_with(value)
        if value is NaT:
            return np.datetime64(value._value, self.unit)
        else:
            return value.as_unit(self.unit).asm8

    def _scalar_from_string(self, value) -> Timestamp | NaTType:
        return Timestamp(value, tz=self.tz)

    def _check_compatible_with(self, other) -> None:
        if other is NaT:
            return
        self._assert_tzawareness_compat(other)

    # -----------------------------------------------------------------
    # Descriptive Properties

    def _box_func(self, x: np.datetime64) -> Timestamp | NaTType:
        # GH#42228
        value = x.view("i8")
        ts = Timestamp._from_value_and_reso(value, reso=self._creso, tz=self.tz)
        return ts

    @property
    # error: Return type "Union[dtype, DatetimeTZDtype]" of "dtype"
    # incompatible with return type "ExtensionDtype" in supertype
    # "ExtensionArray"
    def dtype(self) -> np.dtype[np.datetime64] | DatetimeTZDtype:  # type: ignore[override]
        """
        The dtype for the DatetimeArray.

        .. warning::

           A future version of pandas will change dtype to never be a
           ``numpy.dtype``. Instead, :attr:`DatetimeArray.dtype` will
           always be an instance of an ``ExtensionDtype`` subclass.

        Returns
        -------
        numpy.dtype or DatetimeTZDtype
            If the values are tz-naive, then ``np.dtype('datetime64[ns]')``
            is returned.

            If the values are tz-aware, then the ``DatetimeTZDtype``
            is returned.
        """
        return self._dtype

    @property
    def tz(self) -> tzinfo | None:
        """
        Return the timezone.

        Returns
        -------
        datetime.tzinfo, pytz.tzinfo.BaseTZInfo, dateutil.tz.tz.tzfile, or None
            Returns None when the array is tz-naive.

        Examples
        --------
        For Series:

        >>> s = pd.Series(["1/1/2020 10:00:00+00:00", "2/1/2020 11:00:00+00:00"])
        >>> s = pd.to_datetime(s)
        >>> s
        0   2020-01-01 10:00:00+00:00
        1   2020-02-01 11:00:00+00:00
        dtype: datetime64[ns, UTC]
        >>> s.dt.tz
        datetime.timezone.utc

        For DatetimeIndex:

        >>> idx = pd.DatetimeIndex(["1/1/2020 10:00:00+00:00",
        ...                         "2/1/2020 11:00:00+00:00"])
        >>> idx.tz
        datetime.timezone.utc
        """
        # GH 18595
        return getattr(self.dtype, "tz", None)

    @tz.setter
    def tz(self, value):
        # GH 3746: Prevent localizing or converting the index by setting tz
        raise AttributeError(
            "Cannot directly set timezone. Use tz_localize() "
            "or tz_convert() as appropriate"
        )

    @property
    def tzinfo(self) -> tzinfo | None:
        """
        Alias for tz attribute
        """
        return self.tz

    @property  # NB: override with cache_readonly in immutable subclasses
    def is_normalized(self) -> bool:
        """
        Returns True if all of the dates are at midnight ("no time")
        """
        return is_date_array_normalized(self.asi8, self.tz, reso=self._creso)

    @property  # NB: override with cache_readonly in immutable subclasses
    def _resolution_obj(self) -> Resolution:
        return get_resolution(self.asi8, self.tz, reso=self._creso)

    # ----------------------------------------------------------------
    # Array-Like / EA-Interface Methods

    def __array__(self, dtype=None, copy=None) -> np.ndarray:
        if dtype is None and self.tz:
            # The default for tz-aware is object, to preserve tz info
            dtype = object

        return super().__array__(dtype=dtype, copy=copy)

    def __iter__(self) -> Iterator:
        """
        Return an iterator over the boxed values

        Yields
        ------
        tstamp : Timestamp
        """
        if self.ndim > 1:
            for i in range(len(self)):
                yield self[i]
        else:
            # convert in chunks of 10k for efficiency
            data = self.asi8
            length = len(self)
            chunksize = _ITER_CHUNKSIZE
            chunks = (length // chunksize) + 1

            for i in range(chunks):
                start_i = i * chunksize
                end_i = min((i + 1) * chunksize, length)
                converted = ints_to_pydatetime(
                    data[start_i:end_i],
                    tz=self.tz,
                    box="timestamp",
                    reso=self._creso,
                )
                yield from converted

    def astype(self, dtype, copy: bool = True):
        # We handle
        #   --> datetime
        #   --> period
        # DatetimeLikeArrayMixin Super handles the rest.
        dtype = pandas_dtype(dtype)

        if dtype == self.dtype:
            if copy:
                return self.copy()
            return self

        elif isinstance(dtype, ExtensionDtype):
            if not isinstance(dtype, DatetimeTZDtype):
                # e.g. Sparse[datetime64[ns]]
                return super().astype(dtype, copy=copy)
            elif self.tz is None:
                # pre-2.0 this did self.tz_localize(dtype.tz), which did not match
                #  the Series behavior which did
                #  values.tz_localize("UTC").tz_convert(dtype.tz)
                raise TypeError(
                    "Cannot use .astype to convert from timezone-naive dtype to "
                    "timezone-aware dtype. Use obj.tz_localize instead or "
                    "series.dt.tz_localize instead"
                )
            else:
                # tzaware unit conversion e.g. datetime64[s, UTC]
                np_dtype = np.dtype(dtype.str)
                res_values = astype_overflowsafe(self._ndarray, np_dtype, copy=copy)
                return type(self)._simple_new(res_values, dtype=dtype, freq=self.freq)

        elif (
            self.tz is None
            and lib.is_np_dtype(dtype, "M")
            and not is_unitless(dtype)
            and is_supported_dtype(dtype)
        ):
            # unit conversion e.g. datetime64[s]
            res_values = astype_overflowsafe(self._ndarray, dtype, copy=True)
            return type(self)._simple_new(res_values, dtype=res_values.dtype)
            # TODO: preserve freq?

        elif self.tz is not None and lib.is_np_dtype(dtype, "M"):
            # pre-2.0 behavior for DTA/DTI was
            #  values.tz_convert("UTC").tz_localize(None), which did not match
            #  the Series behavior
            raise TypeError(
                "Cannot use .astype to convert from timezone-aware dtype to "
                "timezone-naive dtype. Use obj.tz_localize(None) or "
                "obj.tz_convert('UTC').tz_localize(None) instead."
            )

        elif (
            self.tz is None
            and lib.is_np_dtype(dtype, "M")
            and dtype != self.dtype
            and is_unitless(dtype)
        ):
            raise TypeError(
                "Casting to unit-less dtype 'datetime64' is not supported. "
                "Pass e.g. 'datetime64[ns]' instead."
            )

        elif isinstance(dtype, PeriodDtype):
            return self.to_period(freq=dtype.freq)
        return dtl.DatetimeLikeArrayMixin.astype(self, dtype, copy)

    # -----------------------------------------------------------------
    # Rendering Methods

    def _format_native_types(
        self, *, na_rep: str | float = "NaT", date_format=None, **kwargs
    ) -> npt.NDArray[np.object_]:
        if date_format is None and self._is_dates_only:
            # Only dates and no timezone: provide a default format
            date_format = "%Y-%m-%d"

        return tslib.format_array_from_datetime(
            self.asi8, tz=self.tz, format=date_format, na_rep=na_rep, reso=self._creso
        )

    # -----------------------------------------------------------------
    # Comparison Methods

    def _has_same_tz(self, other) -> bool:
        # vzone shouldn't be None if value is non-datetime like
        if isinstance(other, np.datetime64):
            # convert to Timestamp as np.datetime64 doesn't have tz attr
            other = Timestamp(other)

        if not hasattr(other, "tzinfo"):
            return False
        other_tz = other.tzinfo
        return timezones.tz_compare(self.tzinfo, other_tz)

    def _assert_tzawareness_compat(self, other) -> None:
        # adapted from _Timestamp._assert_tzawareness_compat
        other_tz = getattr(other, "tzinfo", None)
        other_dtype = getattr(other, "dtype", None)

        if isinstance(other_dtype, DatetimeTZDtype):
            # Get tzinfo from Series dtype
            other_tz = other.dtype.tz
        if other is NaT:
            # pd.NaT quacks both aware and naive
            pass
        elif self.tz is None:
            if other_tz is not None:
                raise TypeError(
                    "Cannot compare tz-naive and tz-aware datetime-like objects."
                )
        elif other_tz is None:
            raise TypeError(
                "Cannot compare tz-naive and tz-aware datetime-like objects"
            )

    # -----------------------------------------------------------------
    # Arithmetic Methods

    def _add_offset(self, offset: BaseOffset) -> Self:
        assert not isinstance(offset, Tick)

        if self.tz is not None:
            values = self.tz_localize(None)
        else:
            values = self

        try:
            res_values = offset._apply_array(values._ndarray)
            if res_values.dtype.kind == "i":
                # error: Argument 1 to "view" of "ndarray" has incompatible type
                # "dtype[datetime64] | DatetimeTZDtype"; expected
                # "dtype[Any] | type[Any] | _SupportsDType[dtype[Any]]"
                res_values = res_values.view(values.dtype)  # type: ignore[arg-type]
        except NotImplementedError:
            warnings.warn(
                "Non-vectorized DateOffset being applied to Series or DatetimeIndex.",
                PerformanceWarning,
                stacklevel=find_stack_level(),
            )
            res_values = self.astype("O") + offset
            # TODO(GH#55564): as_unit will be unnecessary
            result = type(self)._from_sequence(res_values).as_unit(self.unit)
            if not len(self):
                # GH#30336 _from_sequence won't be able to infer self.tz
                return result.tz_localize(self.tz)

        else:
            result = type(self)._simple_new(res_values, dtype=res_values.dtype)
            if offset.normalize:
                result = result.normalize()
                result._freq = None

            if self.tz is not None:
                result = result.tz_localize(self.tz)

        return result

    # -----------------------------------------------------------------
    # Timezone Conversion and Localization Methods

    def _local_timestamps(self) -> npt.NDArray[np.int64]:
        """
        Convert to an i8 (unix-like nanosecond timestamp) representation
        while keeping the local timezone and not using UTC.
        This is used to calculate time-of-day information as if the timestamps
        were timezone-naive.
        """
        if self.tz is None or timezones.is_utc(self.tz):
            # Avoid the copy that would be made in tzconversion
            return self.asi8
        return tz_convert_from_utc(self.asi8, self.tz, reso=self._creso)

    def tz_convert(self, tz) -> Self:
        """
        Convert tz-aware Datetime Array/Index from one time zone to another.

        Parameters
        ----------
        tz : str, pytz.timezone, dateutil.tz.tzfile, datetime.tzinfo or None
            Time zone for time. Corresponding timestamps would be converted
            to this time zone of the Datetime Array/Index. A `tz` of None will
            convert to UTC and remove the timezone information.

        Returns
        -------
        Array or Index

        Raises
        ------
        TypeError
            If Datetime Array/Index is tz-naive.

        See Also
        --------
        DatetimeIndex.tz : A timezone that has a variable offset from UTC.
        DatetimeIndex.tz_localize : Localize tz-naive DatetimeIndex to a
            given time zone, or remove timezone from a tz-aware DatetimeIndex.

        Examples
        --------
        With the `tz` parameter, we can change the DatetimeIndex
        to other time zones:

        >>> dti = pd.date_range(start='2014-08-01 09:00',
        ...                     freq='h', periods=3, tz='Europe/Berlin')

        >>> dti
        DatetimeIndex(['2014-08-01 09:00:00+02:00',
                       '2014-08-01 10:00:00+02:00',
                       '2014-08-01 11:00:00+02:00'],
                      dtype='datetime64[ns, Europe/Berlin]', freq='h')

        >>> dti.tz_convert('US/Central')
        DatetimeIndex(['2014-08-01 02:00:00-05:00',
                       '2014-08-01 03:00:00-05:00',
                       '2014-08-01 04:00:00-05:00'],
                      dtype='datetime64[ns, US/Central]', freq='h')

        With the ``tz=None``, we can remove the timezone (after converting
        to UTC if necessary):

        >>> dti = pd.date_range(start='2014-08-01 09:00', freq='h',
        ...                     periods=3, tz='Europe/Berlin')

        >>> dti
        DatetimeIndex(['2014-08-01 09:00:00+02:00',
                       '2014-08-01 10:00:00+02:00',
                       '2014-08-01 11:00:00+02:00'],
                        dtype='datetime64[ns, Europe/Berlin]', freq='h')

        >>> dti.tz_convert(None)
        DatetimeIndex(['2014-08-01 07:00:00',
                       '2014-08-01 08:00:00',
                       '2014-08-01 09:00:00'],
                        dtype='datetime64[ns]', freq='h')
        """
        tz = timezones.maybe_get_tz(tz)

        if self.tz is None:
            # tz naive, use tz_localize
            raise TypeError(
                "Cannot convert tz-naive timestamps, use tz_localize to localize"
            )

        # No conversion since timestamps are all UTC to begin with
        dtype = tz_to_dtype(tz, unit=self.unit)
        return self._simple_new(self._ndarray, dtype=dtype, freq=self.freq)

    @dtl.ravel_compat
    def tz_localize(
        self,
        tz,
        ambiguous: TimeAmbiguous = "raise",
        nonexistent: TimeNonexistent = "raise",
    ) -> Self:
        """
        Localize tz-naive Datetime Array/Index to tz-aware Datetime Array/Index.

        This method takes a time zone (tz) naive Datetime Array/Index object
        and makes this time zone aware. It does not move the time to another
        time zone.

        This method can also be used to do the inverse -- to create a time
        zone unaware object from an aware object. To that end, pass `tz=None`.

        Parameters
        ----------
        tz : str, pytz.timezone, dateutil.tz.tzfile, datetime.tzinfo or None
            Time zone to convert timestamps to. Passing ``None`` will
            remove the time zone information preserving local time.
        ambiguous : 'infer', 'NaT', bool array, default 'raise'
            When clocks moved backward due to DST, ambiguous times may arise.
            For example in Central European Time (UTC+01), when going from
            03:00 DST to 02:00 non-DST, 02:30:00 local time occurs both at
            00:30:00 UTC and at 01:30:00 UTC. In such a situation, the
            `ambiguous` parameter dictates how ambiguous times should be
            handled.

            - 'infer' will attempt to infer fall dst-transition hours based on
              order
            - bool-ndarray where True signifies a DST time, False signifies a
              non-DST time (note that this flag is only applicable for
              ambiguous times)
            - 'NaT' will return NaT where there are ambiguous times
            - 'raise' will raise an AmbiguousTimeError if there are ambiguous
              times.

        nonexistent : 'shift_forward', 'shift_backward, 'NaT', timedelta, \
default 'raise'
            A nonexistent time does not exist in a particular timezone
            where clocks moved forward due to DST.

            - 'shift_forward' will shift the nonexistent time forward to the
              closest existing time
            - 'shift_backward' will shift the nonexistent time backward to the
              closest existing time
            - 'NaT' will return NaT where there are nonexistent times
            - timedelta objects will shift nonexistent times by the timedelta
            - 'raise' will raise an NonExistentTimeError if there are
              nonexistent times.

        Returns
        -------
        Same type as self
            Array/Index converted to the specified time zone.

        Raises
        ------
        TypeError
            If the Datetime Array/Index is tz-aware and tz is not None.

        See Also
        --------
        DatetimeIndex.tz_convert : Convert tz-aware DatetimeIndex from
            one time zone to another.

        Examples
        --------
        >>> tz_naive = pd.date_range('2018-03-01 09:00', periods=3)
        >>> tz_naive
        DatetimeIndex(['2018-03-01 09:00:00', '2018-03-02 09:00:00',
                       '2018-03-03 09:00:00'],
                      dtype='datetime64[ns]', freq='D')

        Localize DatetimeIndex in US/Eastern time zone:

        >>> tz_aware = tz_naive.tz_localize(tz='US/Eastern')
        >>> tz_aware
        DatetimeIndex(['2018-03-01 09:00:00-05:00',
                       '2018-03-02 09:00:00-05:00',
                       '2018-03-03 09:00:00-05:00'],
                      dtype='datetime64[ns, US/Eastern]', freq=None)

        With the ``tz=None``, we can remove the time zone information
        while keeping the local time (not converted to UTC):

        >>> tz_aware.tz_localize(None)
        DatetimeIndex(['2018-03-01 09:00:00', '2018-03-02 09:00:00',
                       '2018-03-03 09:00:00'],
                      dtype='datetime64[ns]', freq=None)

        Be careful with DST changes. When there is sequential data, pandas can
        infer the DST time:

        >>> s = pd.to_datetime(pd.Series(['2018-10-28 01:30:00',
        ...                               '2018-10-28 02:00:00',
        ...                               '2018-10-28 02:30:00',
        ...                               '2018-10-28 02:00:00',
        ...                               '2018-10-28 02:30:00',
        ...                               '2018-10-28 03:00:00',
        ...                               '2018-10-28 03:30:00']))
        >>> s.dt.tz_localize('CET', ambiguous='infer')
        0   2018-10-28 01:30:00+02:00
        1   2018-10-28 02:00:00+02:00
        2   2018-10-28 02:30:00+02:00
        3   2018-10-28 02:00:00+01:00
        4   2018-10-28 02:30:00+01:00
        5   2018-10-28 03:00:00+01:00
        6   2018-10-28 03:30:00+01:00
        dtype: datetime64[ns, CET]

        In some cases, inferring the DST is impossible. In such cases, you can
        pass an ndarray to the ambiguous parameter to set the DST explicitly

        >>> s = pd.to_datetime(pd.Series(['2018-10-28 01:20:00',
        ...                               '2018-10-28 02:36:00',
        ...                               '2018-10-28 03:46:00']))
        >>> s.dt.tz_localize('CET', ambiguous=np.array([True, True, False]))
        0   2018-10-28 01:20:00+02:00
        1   2018-10-28 02:36:00+02:00
        2   2018-10-28 03:46:00+01:00
        dtype: datetime64[ns, CET]

        If the DST transition causes nonexistent times, you can shift these
        dates forward or backwards with a timedelta object or `'shift_forward'`
        or `'shift_backwards'`.

        >>> s = pd.to_datetime(pd.Series(['2015-03-29 02:30:00',
        ...                               '2015-03-29 03:30:00']))
        >>> s.dt.tz_localize('Europe/Warsaw', nonexistent='shift_forward')
        0   2015-03-29 03:00:00+02:00
        1   2015-03-29 03:30:00+02:00
        dtype: datetime64[ns, Europe/Warsaw]

        >>> s.dt.tz_localize('Europe/Warsaw', nonexistent='shift_backward')
        0   2015-03-29 01:59:59.999999999+01:00
        1   2015-03-29 03:30:00+02:00
        dtype: datetime64[ns, Europe/Warsaw]

        >>> s.dt.tz_localize('Europe/Warsaw', nonexistent=pd.Timedelta('1h'))
        0   2015-03-29 03:30:00+02:00
        1   2015-03-29 03:30:00+02:00
        dtype: datetime64[ns, Europe/Warsaw]
        """
        nonexistent_options = ("raise", "NaT", "shift_forward", "shift_backward")
        if nonexistent not in nonexistent_options and not isinstance(
            nonexistent, timedelta
        ):
            raise ValueError(
                "The nonexistent argument must be one of 'raise', "
                "'NaT', 'shift_forward', 'shift_backward' or "
                "a timedelta object"
            )

        if self.tz is not None:
            if tz is None:
                new_dates = tz_convert_from_utc(self.asi8, self.tz, reso=self._creso)
            else:
                raise TypeError("Already tz-aware, use tz_convert to convert.")
        else:
            tz = timezones.maybe_get_tz(tz)
            # Convert to UTC

            new_dates = tzconversion.tz_localize_to_utc(
                self.asi8,
                tz,
                ambiguous=ambiguous,
                nonexistent=nonexistent,
                creso=self._creso,
            )
        new_dates_dt64 = new_dates.view(f"M8[{self.unit}]")
        dtype = tz_to_dtype(tz, unit=self.unit)

        freq = None
        if timezones.is_utc(tz) or (len(self) == 1 and not isna(new_dates_dt64[0])):
            # we can preserve freq
            # TODO: Also for fixed-offsets
            freq = self.freq
        elif tz is None and self.tz is None:
            # no-op
            freq = self.freq
        return self._simple_new(new_dates_dt64, dtype=dtype, freq=freq)

    # ----------------------------------------------------------------
    # Conversion Methods - Vectorized analogues of Timestamp methods

    def to_pydatetime(self) -> npt.NDArray[np.object_]:
        """
        Return an ndarray of ``datetime.datetime`` objects.

        Returns
        -------
        numpy.ndarray

        Examples
        --------
        >>> idx = pd.date_range('2018-02-27', periods=3)
        >>> idx.to_pydatetime()
        array([datetime.datetime(2018, 2, 27, 0, 0),
               datetime.datetime(2018, 2, 28, 0, 0),
               datetime.datetime(2018, 3, 1, 0, 0)], dtype=object)
        """
        return ints_to_pydatetime(self.asi8, tz=self.tz, reso=self._creso)

    def normalize(self) -> Self:
        """
        Convert times to midnight.

        The time component of the date-time is converted to midnight i.e.
        00:00:00. This is useful in cases, when the time does not matter.
        Length is unaltered. The timezones are unaffected.

        This method is available on Series with datetime values under
        the ``.dt`` accessor, and directly on Datetime Array/Index.

        Returns
        -------
        DatetimeArray, DatetimeIndex or Series
            The same type as the original data. Series will have the same
            name and index. DatetimeIndex will have the same name.

        See Also
        --------
        floor : Floor the datetimes to the specified freq.
        ceil : Ceil the datetimes to the specified freq.
        round : Round the datetimes to the specified freq.

        Examples
        --------
        >>> idx = pd.date_range(start='2014-08-01 10:00', freq='h',
        ...                     periods=3, tz='Asia/Calcutta')
        >>> idx
        DatetimeIndex(['2014-08-01 10:00:00+05:30',
                       '2014-08-01 11:00:00+05:30',
                       '2014-08-01 12:00:00+05:30'],
                        dtype='datetime64[ns, Asia/Calcutta]', freq='h')
        >>> idx.normalize()
        DatetimeIndex(['2014-08-01 00:00:00+05:30',
                       '2014-08-01 00:00:00+05:30',
                       '2014-08-01 00:00:00+05:30'],
                       dtype='datetime64[ns, Asia/Calcutta]', freq=None)
        """
        new_values = normalize_i8_timestamps(self.asi8, self.tz, reso=self._creso)
        dt64_values = new_values.view(self._ndarray.dtype)

        dta = type(self)._simple_new(dt64_values, dtype=dt64_values.dtype)
        dta = dta._with_freq("infer")
        if self.tz is not None:
            dta = dta.tz_localize(self.tz)
        return dta

    def to_period(self, freq=None) -> PeriodArray:
        """
        Cast to PeriodArray/PeriodIndex at a particular frequency.

        Converts DatetimeArray/Index to PeriodArray/PeriodIndex.

        Parameters
        ----------
        freq : str or Period, optional
            One of pandas' :ref:`period aliases <timeseries.period_aliases>`
            or an Period object. Will be inferred by default.

        Returns
        -------
        PeriodArray/PeriodIndex

        Raises
        ------
        ValueError
            When converting a DatetimeArray/Index with non-regular values,
            so that a frequency cannot be inferred.

        See Also
        --------
        PeriodIndex: Immutable ndarray holding ordinal values.
        DatetimeIndex.to_pydatetime: Return DatetimeIndex as object.

        Examples
        --------
        >>> df = pd.DataFrame({"y": [1, 2, 3]},
        ...                   index=pd.to_datetime(["2000-03-31 00:00:00",
        ...                                         "2000-05-31 00:00:00",
        ...                                         "2000-08-31 00:00:00"]))
        >>> df.index.to_period("M")
        PeriodIndex(['2000-03', '2000-05', '2000-08'],
                    dtype='period[M]')

        Infer the daily frequency

        >>> idx = pd.date_range("2017-01-01", periods=2)
        >>> idx.to_period()
        PeriodIndex(['2017-01-01', '2017-01-02'],
                    dtype='period[D]')
        """
        from pandas.core.arrays import PeriodArray

        if self.tz is not None:
            warnings.warn(
                "Converting to PeriodArray/Index representation "
                "will drop timezone information.",
                UserWarning,
                stacklevel=find_stack_level(),
            )

        if freq is None:
            freq = self.freqstr or self.inferred_freq
            if isinstance(self.freq, BaseOffset) and hasattr(
                self.freq, "_period_dtype_code"
            ):
                freq = PeriodDtype(self.freq)._freqstr

            if freq is None:
                raise ValueError(
                    "You must pass a freq argument as current index has none."
                )

            res = get_period_alias(freq)

            #  https://github.com/pandas-dev/pandas/issues/33358
            if res is None:
                res = freq

            freq = res
        return PeriodArray._from_datetime64(self._ndarray, freq, tz=self.tz)

    # -----------------------------------------------------------------
    # Properties - Vectorized Timestamp Properties/Methods

    def month_name(self, locale=None) -> npt.NDArray[np.object_]:
        """
        Return the month names with specified locale.

        Parameters
        ----------
        locale : str, optional
            Locale determining the language in which to return the month name.
            Default is English locale (``'en_US.utf8'``). Use the command
            ``locale -a`` on your terminal on Unix systems to find your locale
            language code.

        Returns
        -------
        Series or Index
            Series or Index of month names.

        Examples
        --------
        >>> s = pd.Series(pd.date_range(start='2018-01', freq='ME', periods=3))
        >>> s
        0   2018-01-31
        1   2018-02-28
        2   2018-03-31
        dtype: datetime64[ns]
        >>> s.dt.month_name()
        0     January
        1    February
        2       March
        dtype: object

        >>> idx = pd.date_range(start='2018-01', freq='ME', periods=3)
        >>> idx
        DatetimeIndex(['2018-01-31', '2018-02-28', '2018-03-31'],
                      dtype='datetime64[ns]', freq='ME')
        >>> idx.month_name()
        Index(['January', 'February', 'March'], dtype='object')

        Using the ``locale`` parameter you can set a different locale language,
        for example: ``idx.month_name(locale='pt_BR.utf8')`` will return month
        names in Brazilian Portuguese language.

        >>> idx = pd.date_range(start='2018-01', freq='ME', periods=3)
        >>> idx
        DatetimeIndex(['2018-01-31', '2018-02-28', '2018-03-31'],
                      dtype='datetime64[ns]', freq='ME')
        >>> idx.month_name(locale='pt_BR.utf8')  # doctest: +SKIP
        Index(['Janeiro', 'Fevereiro', 'Março'], dtype='object')
        """
        values = self._local_timestamps()

        result = fields.get_date_name_field(
            values, "month_name", locale=locale, reso=self._creso
        )
        result = self._maybe_mask_results(result, fill_value=None)
        if using_string_dtype():
            from pandas import (
                StringDtype,
                array as pd_array,
            )

            return pd_array(result, dtype=StringDtype(na_value=np.nan))  # type: ignore[return-value]
        return result

    def day_name(self, locale=None) -> npt.NDArray[np.object_]:
        """
        Return the day names with specified locale.

        Parameters
        ----------
        locale : str, optional
            Locale determining the language in which to return the day name.
            Default is English locale (``'en_US.utf8'``). Use the command
            ``locale -a`` on your terminal on Unix systems to find your locale
            language code.

        Returns
        -------
        Series or Index
            Series or Index of day names.

        Examples
        --------
        >>> s = pd.Series(pd.date_range(start='2018-01-01', freq='D', periods=3))
        >>> s
        0   2018-01-01
        1   2018-01-02
        2   2018-01-03
        dtype: datetime64[ns]
        >>> s.dt.day_name()
        0       Monday
        1      Tuesday
        2    Wednesday
        dtype: object

        >>> idx = pd.date_range(start='2018-01-01', freq='D', periods=3)
        >>> idx
        DatetimeIndex(['2018-01-01', '2018-01-02', '2018-01-03'],
                      dtype='datetime64[ns]', freq='D')
        >>> idx.day_name()
        Index(['Monday', 'Tuesday', 'Wednesday'], dtype='object')

        Using the ``locale`` parameter you can set a different locale language,
        for example: ``idx.day_name(locale='pt_BR.utf8')`` will return day
        names in Brazilian Portuguese language.

        >>> idx = pd.date_range(start='2018-01-01', freq='D', periods=3)
        >>> idx
        DatetimeIndex(['2018-01-01', '2018-01-02', '2018-01-03'],
                      dtype='datetime64[ns]', freq='D')
        >>> idx.day_name(locale='pt_BR.utf8') # doctest: +SKIP
        Index(['Segunda', 'Terça', 'Quarta'], dtype='object')
        """
        values = self._local_timestamps()

        result = fields.get_date_name_field(
            values, "day_name", locale=locale, reso=self._creso
        )
        result = self._maybe_mask_results(result, fill_value=None)
        if using_string_dtype():
            # TODO: no tests that check for dtype of result as of 2024-08-15
            from pandas import (
                StringDtype,
                array as pd_array,
            )

            return pd_array(result, dtype=StringDtype(na_value=np.nan))  # type: ignore[return-value]
        return result

    @property
    def time(self) -> npt.NDArray[np.object_]:
        """
        Returns numpy array of :class:`datetime.time` objects.

        The time part of the Timestamps.

        Examples
        --------
        For Series:

        >>> s = pd.Series(["1/1/2020 10:00:00+00:00", "2/1/2020 11:00:00+00:00"])
        >>> s = pd.to_datetime(s)
        >>> s
        0   2020-01-01 10:00:00+00:00
        1   2020-02-01 11:00:00+00:00
        dtype: datetime64[ns, UTC]
        >>> s.dt.time
        0    10:00:00
        1    11:00:00
        dtype: object

        For DatetimeIndex:

        >>> idx = pd.DatetimeIndex(["1/1/2020 10:00:00+00:00",
        ...                         "2/1/2020 11:00:00+00:00"])
        >>> idx.time
        array([datetime.time(10, 0), datetime.time(11, 0)], dtype=object)
        """
        # If the Timestamps have a timezone that is not UTC,
        # convert them into their i8 representation while
        # keeping their timezone and not using UTC
        timestamps = self._local_timestamps()

        return ints_to_pydatetime(timestamps, box="time", reso=self._creso)

    @property
    def timetz(self) -> npt.NDArray[np.object_]:
        """
        Returns numpy array of :class:`datetime.time` objects with timezones.

        The time part of the Timestamps.

        Examples
        --------
        For Series:

        >>> s = pd.Series(["1/1/2020 10:00:00+00:00", "2/1/2020 11:00:00+00:00"])
        >>> s = pd.to_datetime(s)
        >>> s
        0   2020-01-01 10:00:00+00:00
        1   2020-02-01 11:00:00+00:00
        dtype: datetime64[ns, UTC]
        >>> s.dt.timetz
        0    10:00:00+00:00
        1    11:00:00+00:00
        dtype: object

        For DatetimeIndex:

        >>> idx = pd.DatetimeIndex(["1/1/2020 10:00:00+00:00",
        ...                         "2/1/2020 11:00:00+00:00"])
        >>> idx.timetz
        array([datetime.time(10, 0, tzinfo=datetime.timezone.utc),
        datetime.time(11, 0, tzinfo=datetime.timezone.utc)], dtype=object)
        """
        return ints_to_pydatetime(self.asi8, self.tz, box="time", reso=self._creso)

    @property
    def date(self) -> npt.NDArray[np.object_]:
        """
        Returns numpy array of python :class:`datetime.date` objects.

        Namely, the date part of Timestamps without time and
        timezone information.

        Examples
        --------
        For Series:

        >>> s = pd.Series(["1/1/2020 10:00:00+00:00", "2/1/2020 11:00:00+00:00"])
        >>> s = pd.to_datetime(s)
        >>> s
        0   2020-01-01 10:00:00+00:00
        1   2020-02-01 11:00:00+00:00
        dtype: datetime64[ns, UTC]
        >>> s.dt.date
        0    2020-01-01
        1    2020-02-01
        dtype: object

        For DatetimeIndex:

        >>> idx = pd.DatetimeIndex(["1/1/2020 10:00:00+00:00",
        ...                         "2/1/2020 11:00:00+00:00"])
        >>> idx.date
        array([datetime.date(2020, 1, 1), datetime.date(2020, 2, 1)], dtype=object)
        """
        # If the Timestamps have a timezone that is not UTC,
        # convert them into their i8 representation while
        # keeping their timezone and not using UTC
        timestamps = self._local_timestamps()

        return ints_to_pydatetime(timestamps, box="date", reso=self._creso)

    def isocalendar(self) -> DataFrame:
        """
        Calculate year, week, and day according to the ISO 8601 standard.

        Returns
        -------
        DataFrame
            With columns year, week and day.

        See Also
        --------
        Timestamp.isocalendar : Function return a 3-tuple containing ISO year,
            week number, and weekday for the given Timestamp object.
        datetime.date.isocalendar : Return a named tuple object with
            three components: year, week and weekday.

        Examples
        --------
        >>> idx = pd.date_range(start='2019-12-29', freq='D', periods=4)
        >>> idx.isocalendar()
                    year  week  day
        2019-12-29  2019    52    7
        2019-12-30  2020     1    1
        2019-12-31  2020     1    2
        2020-01-01  2020     1    3
        >>> idx.isocalendar().week
        2019-12-29    52
        2019-12-30     1
        2019-12-31     1
        2020-01-01     1
        Freq: D, Name: week, dtype: UInt32
        """
        from pandas import DataFrame

        values = self._local_timestamps()
        sarray = fields.build_isocalendar_sarray(values, reso=self._creso)
        iso_calendar_df = DataFrame(
            sarray, columns=["year", "week", "day"], dtype="UInt32"
        )
        if self._hasna:
            iso_calendar_df.iloc[self._isnan] = None
        return iso_calendar_df

    year = _field_accessor(
        "year",
        "Y",
        """
        The year of the datetime.

        Examples
        --------
        >>> datetime_series = pd.Series(
        ...     pd.date_range("2000-01-01", periods=3, freq="YE")
        ... )
        >>> datetime_series
        0   2000-12-31
        1   2001-12-31
        2   2002-12-31
        dtype: datetime64[ns]
        >>> datetime_series.dt.year
        0    2000
        1    2001
        2    2002
        dtype: int32
        """,
    )
    month = _field_accessor(
        "month",
        "M",
        """
        The month as January=1, December=12.

        Examples
        --------
        >>> datetime_series = pd.Series(
        ...     pd.date_range("2000-01-01", periods=3, freq="ME")
        ... )
        >>> datetime_series
        0   2000-01-31
        1   2000-02-29
        2   2000-03-31
        dtype: datetime64[ns]
        >>> datetime_series.dt.month
        0    1
        1    2
        2    3
        dtype: int32
        """,
    )
    day = _field_accessor(
        "day",
        "D",
        """
        The day of the datetime.

        Examples
        --------
        >>> datetime_series = pd.Series(
        ...     pd.date_range("2000-01-01", periods=3, freq="D")
        ... )
        >>> datetime_series
        0   2000-01-01
        1   2000-01-02
        2   2000-01-03
        dtype: datetime64[ns]
        >>> datetime_series.dt.day
        0    1
        1    2
        2    3
        dtype: int32
        """,
    )
    hour = _field_accessor(
        "hour",
        "h",
        """
        The hours of the datetime.

        Examples
        --------
        >>> datetime_series = pd.Series(
        ...     pd.date_range("2000-01-01", periods=3, freq="h")
        ... )
        >>> datetime_series
        0   2000-01-01 00:00:00
        1   2000-01-01 01:00:00
        2   2000-01-01 02:00:00
        dtype: datetime64[ns]
        >>> datetime_series.dt.hour
        0    0
        1    1
        2    2
        dtype: int32
        """,
    )
    minute = _field_accessor(
        "minute",
        "m",
        """
        The minutes of the datetime.

        Examples
        --------
        >>> datetime_series = pd.Series(
        ...     pd.date_range("2000-01-01", periods=3, freq="min")
        ... )
        >>> datetime_series
        0   2000-01-01 00:00:00
        1   2000-01-01 00:01:00
        2   2000-01-01 00:02:00
        dtype: datetime64[ns]
        >>> datetime_series.dt.minute
        0    0
        1    1
        2    2
        dtype: int32
        """,
    )
    second = _field_accessor(
        "second",
        "s",
        """
        The seconds of the datetime.

        Examples
        --------
        >>> datetime_series = pd.Series(
        ...     pd.date_range("2000-01-01", periods=3, freq="s")
        ... )
        >>> datetime_series
        0   2000-01-01 00:00:00
        1   2000-01-01 00:00:01
        2   2000-01-01 00:00:02
        dtype: datetime64[ns]
        >>> datetime_series.dt.second
        0    0
        1    1
        2    2
        dtype: int32
        """,
    )
    microsecond = _field_accessor(
        "microsecond",
        "us",
        """
        The microseconds of the datetime.

        Examples
        --------
        >>> datetime_series = pd.Series(
        ...     pd.date_range("2000-01-01", periods=3, freq="us")
        ... )
        >>> datetime_series
        0   2000-01-01 00:00:00.000000
        1   2000-01-01 00:00:00.000001
        2   2000-01-01 00:00:00.000002
        dtype: datetime64[ns]
        >>> datetime_series.dt.microsecond
        0       0
        1       1
        2       2
        dtype: int32
        """,
    )
    nanosecond = _field_accessor(
        "nanosecond",
        "ns",
        """
        The nanoseconds of the datetime.

        Examples
        --------
        >>> datetime_series = pd.Series(
        ...     pd.date_range("2000-01-01", periods=3, freq="ns")
        ... )
        >>> datetime_series
        0   2000-01-01 00:00:00.000000000
        1   2000-01-01 00:00:00.000000001
        2   2000-01-01 00:00:00.000000002
        dtype: datetime64[ns]
        >>> datetime_series.dt.nanosecond
        0       0
        1       1
        2       2
        dtype: int32
        """,
    )
    _dayofweek_doc = """
    The day of the week with Monday=0, Sunday=6.

    Return the day of the week. It is assumed the week starts on
    Monday, which is denoted by 0 and ends on Sunday which is denoted
    by 6. This method is available on both Series with datetime
    values (using the `dt` accessor) or DatetimeIndex.

    Returns
    -------
    Series or Index
        Containing integers indicating the day number.

    See Also
    --------
    Series.dt.dayofweek : Alias.
    Series.dt.weekday : Alias.
    Series.dt.day_name : Returns the name of the day of the week.

    Examples
    --------
    >>> s = pd.date_range('2016-12-31', '2017-01-08', freq='D').to_series()
    >>> s.dt.dayofweek
    2016-12-31    5
    2017-01-01    6
    2017-01-02    0
    2017-01-03    1
    2017-01-04    2
    2017-01-05    3
    2017-01-06    4
    2017-01-07    5
    2017-01-08    6
    Freq: D, dtype: int32
    """
    day_of_week = _field_accessor("day_of_week", "dow", _dayofweek_doc)
    dayofweek = day_of_week
    weekday = day_of_week

    day_of_year = _field_accessor(
        "dayofyear",
        "doy",
        """
        The ordinal day of the year.

        Examples
        --------
        For Series:

        >>> s = pd.Series(["1/1/2020 10:00:00+00:00", "2/1/2020 11:00:00+00:00"])
        >>> s = pd.to_datetime(s)
        >>> s
        0   2020-01-01 10:00:00+00:00
        1   2020-02-01 11:00:00+00:00
        dtype: datetime64[ns, UTC]
        >>> s.dt.dayofyear
        0    1
        1   32
        dtype: int32

        For DatetimeIndex:

        >>> idx = pd.DatetimeIndex(["1/1/2020 10:00:00+00:00",
        ...                         "2/1/2020 11:00:00+00:00"])
        >>> idx.dayofyear
        Index([1, 32], dtype='int32')
        """,
    )
    dayofyear = day_of_year
    quarter = _field_accessor(
        "quarter",
        "q",
        """
        The quarter of the date.

        Examples
        --------
        For Series:

        >>> s = pd.Series(["1/1/2020 10:00:00+00:00", "4/1/2020 11:00:00+00:00"])
        >>> s = pd.to_datetime(s)
        >>> s
        0   2020-01-01 10:00:00+00:00
        1   2020-04-01 11:00:00+00:00
        dtype: datetime64[ns, UTC]
        >>> s.dt.quarter
        0    1
        1    2
        dtype: int32

        For DatetimeIndex:

        >>> idx = pd.DatetimeIndex(["1/1/2020 10:00:00+00:00",
        ...                         "2/1/2020 11:00:00+00:00"])
        >>> idx.quarter
        Index([1, 1], dtype='int32')
        """,
    )
    days_in_month = _field_accessor(
        "days_in_month",
        "dim",
        """
        The number of days in the month.

        Examples
        --------
        >>> s = pd.Series(["1/1/2020 10:00:00+00:00", "2/1/2020 11:00:00+00:00"])
        >>> s = pd.to_datetime(s)
        >>> s
        0   2020-01-01 10:00:00+00:00
        1   2020-02-01 11:00:00+00:00
        dtype: datetime64[ns, UTC]
        >>> s.dt.daysinmonth
        0    31
        1    29
        dtype: int32
        """,
    )
    daysinmonth = days_in_month
    _is_month_doc = """
        Indicates whether the date is the {first_or_last} day of the month.

        Returns
        -------
        Series or array
            For Series, returns a Series with boolean values.
            For DatetimeIndex, returns a boolean array.

        See Also
        --------
        is_month_start : Return a boolean indicating whether the date
            is the first day of the month.
        is_month_end : Return a boolean indicating whether the date
            is the last day of the month.

        Examples
        --------
        This method is available on Series with datetime values under
        the ``.dt`` accessor, and directly on DatetimeIndex.

        >>> s = pd.Series(pd.date_range("2018-02-27", periods=3))
        >>> s
        0   2018-02-27
        1   2018-02-28
        2   2018-03-01
        dtype: datetime64[ns]
        >>> s.dt.is_month_start
        0    False
        1    False
        2    True
        dtype: bool
        >>> s.dt.is_month_end
        0    False
        1    True
        2    False
        dtype: bool

        >>> idx = pd.date_range("2018-02-27", periods=3)
        >>> idx.is_month_start
        array([False, False, True])
        >>> idx.is_month_end
        array([False, True, False])
    """
    is_month_start = _field_accessor(
        "is_month_start", "is_month_start", _is_month_doc.format(first_or_last="first")
    )

    is_month_end = _field_accessor(
        "is_month_end", "is_month_end", _is_month_doc.format(first_or_last="last")
    )

    is_quarter_start = _field_accessor(
        "is_quarter_start",
        "is_quarter_start",
        """
        Indicator for whether the date is the first day of a quarter.

        Returns
        -------
        is_quarter_start : Series or DatetimeIndex
            The same type as the original data with boolean values. Series will
            have the same name and index. DatetimeIndex will have the same
            name.

        See Also
        --------
        quarter : Return the quarter of the date.
        is_quarter_end : Similar property for indicating the quarter end.

        Examples
        --------
        This method is available on Series with datetime values under
        the ``.dt`` accessor, and directly on DatetimeIndex.

        >>> df = pd.DataFrame({'dates': pd.date_range("2017-03-30",
        ...                   periods=4)})
        >>> df.assign(quarter=df.dates.dt.quarter,
        ...           is_quarter_start=df.dates.dt.is_quarter_start)
               dates  quarter  is_quarter_start
        0 2017-03-30        1             False
        1 2017-03-31        1             False
        2 2017-04-01        2              True
        3 2017-04-02        2             False

        >>> idx = pd.date_range('2017-03-30', periods=4)
        >>> idx
        DatetimeIndex(['2017-03-30', '2017-03-31', '2017-04-01', '2017-04-02'],
                      dtype='datetime64[ns]', freq='D')

        >>> idx.is_quarter_start
        array([False, False,  True, False])
        """,
    )
    is_quarter_end = _field_accessor(
        "is_quarter_end",
        "is_quarter_end",
        """
        Indicator for whether the date is the last day of a quarter.

        Returns
        -------
        is_quarter_end : Series or DatetimeIndex
            The same type as the original data with boolean values. Series will
            have the same name and index. DatetimeIndex will have the same
            name.

        See Also
        --------
        quarter : Return the quarter of the date.
        is_quarter_start : Similar property indicating the quarter start.

        Examples
        --------
        This method is available on Series with datetime values under
        the ``.dt`` accessor, and directly on DatetimeIndex.

        >>> df = pd.DataFrame({'dates': pd.date_range("2017-03-30",
        ...                    periods=4)})
        >>> df.assign(quarter=df.dates.dt.quarter,
        ...           is_quarter_end=df.dates.dt.is_quarter_end)
               dates  quarter    is_quarter_end
        0 2017-03-30        1             False
        1 2017-03-31        1              True
        2 2017-04-01        2             False
        3 2017-04-02        2             False

        >>> idx = pd.date_range('2017-03-30', periods=4)
        >>> idx
        DatetimeIndex(['2017-03-30', '2017-03-31', '2017-04-01', '2017-04-02'],
                      dtype='datetime64[ns]', freq='D')

        >>> idx.is_quarter_end
        array([False,  True, False, False])
        """,
    )
    is_year_start = _field_accessor(
        "is_year_start",
        "is_year_start",
        """
        Indicate whether the date is the first day of a year.

        Returns
        -------
        Series or DatetimeIndex
            The same type as the original data with boolean values. Series will
            have the same name and index. DatetimeIndex will have the same
            name.

        See Also
        --------
        is_year_end : Similar property indicating the last day of the year.

        Examples
        --------
        This method is available on Series with datetime values under
        the ``.dt`` accessor, and directly on DatetimeIndex.

        >>> dates = pd.Series(pd.date_range("2017-12-30", periods=3))
        >>> dates
        0   2017-12-30
        1   2017-12-31
        2   2018-01-01
        dtype: datetime64[ns]

        >>> dates.dt.is_year_start
        0    False
        1    False
        2    True
        dtype: bool

        >>> idx = pd.date_range("2017-12-30", periods=3)
        >>> idx
        DatetimeIndex(['2017-12-30', '2017-12-31', '2018-01-01'],
                      dtype='datetime64[ns]', freq='D')

        >>> idx.is_year_start
        array([False, False,  True])
        """,
    )
    is_year_end = _field_accessor(
        "is_year_end",
        "is_year_end",
        """
        Indicate whether the date is the last day of the year.

        Returns
        -------
        Series or DatetimeIndex
            The same type as the original data with boolean values. Series will
            have the same name and index. DatetimeIndex will have the same
            name.

        See Also
        --------
        is_year_start : Similar property indicating the start of the year.

        Examples
        --------
        This method is available on Series with datetime values under
        the ``.dt`` accessor, and directly on DatetimeIndex.

        >>> dates = pd.Series(pd.date_range("2017-12-30", periods=3))
        >>> dates
        0   2017-12-30
        1   2017-12-31
        2   2018-01-01
        dtype: datetime64[ns]

        >>> dates.dt.is_year_end
        0    False
        1     True
        2    False
        dtype: bool

        >>> idx = pd.date_range("2017-12-30", periods=3)
        >>> idx
        DatetimeIndex(['2017-12-30', '2017-12-31', '2018-01-01'],
                      dtype='datetime64[ns]', freq='D')

        >>> idx.is_year_end
        array([False,  True, False])
        """,
    )
    is_leap_year = _field_accessor(
        "is_leap_year",
        "is_leap_year",
        """
        Boolean indicator if the date belongs to a leap year.

        A leap year is a year, which has 366 days (instead of 365) including
        29th of February as an intercalary day.
        Leap years are years which are multiples of four with the exception
        of years divisible by 100 but not by 400.

        Returns
        -------
        Series or ndarray
             Booleans indicating if dates belong to a leap year.

        Examples
        --------
        This method is available on Series with datetime values under
        the ``.dt`` accessor, and directly on DatetimeIndex.

        >>> idx = pd.date_range("2012-01-01", "2015-01-01", freq="YE")
        >>> idx
        DatetimeIndex(['2012-12-31', '2013-12-31', '2014-12-31'],
                      dtype='datetime64[ns]', freq='YE-DEC')
        >>> idx.is_leap_year
        array([ True, False, False])

        >>> dates_series = pd.Series(idx)
        >>> dates_series
        0   2012-12-31
        1   2013-12-31
        2   2014-12-31
        dtype: datetime64[ns]
        >>> dates_series.dt.is_leap_year
        0     True
        1    False
        2    False
        dtype: bool
        """,
    )

    def to_julian_date(self) -> npt.NDArray[np.float64]:
        """
        Convert Datetime Array to float64 ndarray of Julian Dates.
        0 Julian date is noon January 1, 4713 BC.
        https://en.wikipedia.org/wiki/Julian_day
        """

        # http://mysite.verizon.net/aesir_research/date/jdalg2.htm
        year = np.asarray(self.year)
        month = np.asarray(self.month)
        day = np.asarray(self.day)
        testarr = month < 3
        year[testarr] -= 1
        month[testarr] += 12
        return (
            day
            + np.fix((153 * month - 457) / 5)
            + 365 * year
            + np.floor(year / 4)
            - np.floor(year / 100)
            + np.floor(year / 400)
            + 1_721_118.5
            + (
                self.hour
                + self.minute / 60
                + self.second / 3600
                + self.microsecond / 3600 / 10**6
                + self.nanosecond / 3600 / 10**9
            )
            / 24
        )

    # -----------------------------------------------------------------
    # Reductions

    def std(
        self,
        axis=None,
        dtype=None,
        out=None,
        ddof: int = 1,
        keepdims: bool = False,
        skipna: bool = True,
    ):
        """
        Return sample standard deviation over requested axis.

        Normalized by `N-1` by default. This can be changed using ``ddof``.

        Parameters
        ----------
        axis : int, optional
            Axis for the function to be applied on. For :class:`pandas.Series`
            this parameter is unused and defaults to ``None``.
        ddof : int, default 1
            Degrees of Freedom. The divisor used in calculations is `N - ddof`,
            where `N` represents the number of elements.
        skipna : bool, default True
            Exclude NA/null values. If an entire row/column is ``NA``, the result
            will be ``NA``.

        Returns
        -------
        Timedelta

        See Also
        --------
        numpy.ndarray.std : Returns the standard deviation of the array elements
            along given axis.
        Series.std : Return sample standard deviation over requested axis.

        Examples
        --------
        For :class:`pandas.DatetimeIndex`:

        >>> idx = pd.date_range('2001-01-01 00:00', periods=3)
        >>> idx
        DatetimeIndex(['2001-01-01', '2001-01-02', '2001-01-03'],
                      dtype='datetime64[ns]', freq='D')
        >>> idx.std()
        Timedelta('1 days 00:00:00')
        """
        # Because std is translation-invariant, we can get self.std
        #  by calculating (self - Timestamp(0)).std, and we can do it
        #  without creating a copy by using a view on self._ndarray
        from pandas.core.arrays import TimedeltaArray

        # Find the td64 dtype with the same resolution as our dt64 dtype
        dtype_str = self._ndarray.dtype.name.replace("datetime64", "timedelta64")
        dtype = np.dtype(dtype_str)

        tda = TimedeltaArray._simple_new(self._ndarray.view(dtype), dtype=dtype)

        return tda.std(axis=axis, out=out, ddof=ddof, keepdims=keepdims, skipna=skipna)


# -------------------------------------------------------------------
# Constructor Helpers


def _sequence_to_dt64(
    data: ArrayLike,
    *,
    copy: bool = False,
    tz: tzinfo | None = None,
    dayfirst: bool = False,
    yearfirst: bool = False,
    ambiguous: TimeAmbiguous = "raise",
    out_unit: str | None = None,
):
    """
    Parameters
    ----------
    data : np.ndarray or ExtensionArray
        dtl.ensure_arraylike_for_datetimelike has already been called.
    copy : bool, default False
    tz : tzinfo or None, default None
    dayfirst : bool, default False
    yearfirst : bool, default False
    ambiguous : str, bool, or arraylike, default 'raise'
        See pandas._libs.tslibs.tzconversion.tz_localize_to_utc.
    out_unit : str or None, default None
        Desired output resolution.

    Returns
    -------
    result : numpy.ndarray
        The sequence converted to a numpy array with dtype ``datetime64[unit]``.
        Where `unit` is "ns" unless specified otherwise by `out_unit`.
    tz : tzinfo or None
        Either the user-provided tzinfo or one inferred from the data.

    Raises
    ------
    TypeError : PeriodDType data is passed
    """

    # By this point we are assured to have either a numpy array or Index
    data, copy = maybe_convert_dtype(data, copy, tz=tz)
    data_dtype = getattr(data, "dtype", None)

    if out_unit is None:
        out_unit = "ns"
    out_dtype = np.dtype(f"M8[{out_unit}]")

    if data_dtype == object or is_string_dtype(data_dtype):
        # TODO: We do not have tests specific to string-dtypes,
        #  also complex or categorical or other extension
        data = cast(np.ndarray, data)
        copy = False
        if lib.infer_dtype(data, skipna=False) == "integer":
            # Much more performant than going through array_to_datetime
            data = data.astype(np.int64)
        elif tz is not None and ambiguous == "raise":
            obj_data = np.asarray(data, dtype=object)
            result = tslib.array_to_datetime_with_tz(
                obj_data,
                tz=tz,
                dayfirst=dayfirst,
                yearfirst=yearfirst,
                creso=abbrev_to_npy_unit(out_unit),
            )
            return result, tz
        else:
            converted, inferred_tz = objects_to_datetime64(
                data,
                dayfirst=dayfirst,
                yearfirst=yearfirst,
                allow_object=False,
                out_unit=out_unit or "ns",
            )
            copy = False
            if tz and inferred_tz:
                #  two timezones: convert to intended from base UTC repr
                # GH#42505 by convention, these are _already_ UTC
                result = converted

            elif inferred_tz:
                tz = inferred_tz
                result = converted

            else:
                result, _ = _construct_from_dt64_naive(
                    converted, tz=tz, copy=copy, ambiguous=ambiguous
                )
            return result, tz

        data_dtype = data.dtype

    # `data` may have originally been a Categorical[datetime64[ns, tz]],
    # so we need to handle these types.
    if isinstance(data_dtype, DatetimeTZDtype):
        # DatetimeArray -> ndarray
        data = cast(DatetimeArray, data)
        tz = _maybe_infer_tz(tz, data.tz)
        result = data._ndarray

    elif lib.is_np_dtype(data_dtype, "M"):
        # tz-naive DatetimeArray or ndarray[datetime64]
        if isinstance(data, DatetimeArray):
            data = data._ndarray

        data = cast(np.ndarray, data)
        result, copy = _construct_from_dt64_naive(
            data, tz=tz, copy=copy, ambiguous=ambiguous
        )

    else:
        # must be integer dtype otherwise
        # assume this data are epoch timestamps
        if data.dtype != INT64_DTYPE:
            data = data.astype(np.int64, copy=False)
            copy = False
        data = cast(np.ndarray, data)
        result = data.view(out_dtype)

    if copy:
        result = result.copy()

    assert isinstance(result, np.ndarray), type(result)
    assert result.dtype.kind == "M"
    assert result.dtype != "M8"
    assert is_supported_dtype(result.dtype)
    return result, tz


def _construct_from_dt64_naive(
    data: np.ndarray, *, tz: tzinfo | None, copy: bool, ambiguous: TimeAmbiguous
) -> tuple[np.ndarray, bool]:
    """
    Convert datetime64 data to a supported dtype, localizing if necessary.
    """
    # Caller is responsible for ensuring
    #  lib.is_np_dtype(data.dtype)

    new_dtype = data.dtype
    if not is_supported_dtype(new_dtype):
        # Cast to the nearest supported unit, generally "s"
        new_dtype = get_supported_dtype(new_dtype)
        data = astype_overflowsafe(data, dtype=new_dtype, copy=False)
        copy = False

    if data.dtype.byteorder == ">":
        # TODO: better way to handle this?  non-copying alternative?
        #  without this, test_constructor_datetime64_bigendian fails
        data = data.astype(data.dtype.newbyteorder("<"))
        new_dtype = data.dtype
        copy = False

    if tz is not None:
        # Convert tz-naive to UTC
        # TODO: if tz is UTC, are there situations where we *don't* want a
        #  copy?  tz_localize_to_utc always makes one.
        shape = data.shape
        if data.ndim > 1:
            data = data.ravel()

        data_unit = get_unit_from_dtype(new_dtype)
        data = tzconversion.tz_localize_to_utc(
            data.view("i8"), tz, ambiguous=ambiguous, creso=data_unit
        )
        data = data.view(new_dtype)
        data = data.reshape(shape)

    assert data.dtype == new_dtype, data.dtype
    result = data

    return result, copy


def objects_to_datetime64(
    data: np.ndarray,
    dayfirst,
    yearfirst,
    utc: bool = False,
    errors: DateTimeErrorChoices = "raise",
    allow_object: bool = False,
    out_unit: str = "ns",
):
    """
    Convert data to array of timestamps.

    Parameters
    ----------
    data : np.ndarray[object]
    dayfirst : bool
    yearfirst : bool
    utc : bool, default False
        Whether to convert/localize timestamps to UTC.
    errors : {'raise', 'ignore', 'coerce'}
    allow_object : bool
        Whether to return an object-dtype ndarray instead of raising if the
        data contains more than one timezone.
    out_unit : str, default "ns"

    Returns
    -------
    result : ndarray
        np.datetime64[out_unit] if returned values represent wall times or UTC
        timestamps.
        object if mixed timezones
    inferred_tz : tzinfo or None
        If not None, then the datetime64 values in `result` denote UTC timestamps.

    Raises
    ------
    ValueError : if data cannot be converted to datetimes
    TypeError  : When a type cannot be converted to datetime
    """
    assert errors in ["raise", "ignore", "coerce"]

    # if str-dtype, convert
    data = np.asarray(data, dtype=np.object_)

    result, tz_parsed = tslib.array_to_datetime(
        data,
        errors=errors,
        utc=utc,
        dayfirst=dayfirst,
        yearfirst=yearfirst,
        creso=abbrev_to_npy_unit(out_unit),
    )

    if tz_parsed is not None:
        # We can take a shortcut since the datetime64 numpy array
        #  is in UTC
        return result, tz_parsed
    elif result.dtype.kind == "M":
        return result, tz_parsed
    elif result.dtype == object:
        # GH#23675 when called via `pd.to_datetime`, returning an object-dtype
        #  array is allowed.  When called via `pd.DatetimeIndex`, we can
        #  only accept datetime64 dtype, so raise TypeError if object-dtype
        #  is returned, as that indicates the values can be recognized as
        #  datetimes but they have conflicting timezones/awareness
        if allow_object:
            return result, tz_parsed
        raise TypeError("DatetimeIndex has mixed timezones")
    else:  # pragma: no cover
        # GH#23675 this TypeError should never be hit, whereas the TypeError
        #  in the object-dtype branch above is reachable.
        raise TypeError(result)


def maybe_convert_dtype(data, copy: bool, tz: tzinfo | None = None):
    """
    Convert data based on dtype conventions, issuing
    errors where appropriate.

    Parameters
    ----------
    data : np.ndarray or pd.Index
    copy : bool
    tz : tzinfo or None, default None

    Returns
    -------
    data : np.ndarray or pd.Index
    copy : bool

    Raises
    ------
    TypeError : PeriodDType data is passed
    """
    if not hasattr(data, "dtype"):
        # e.g. collections.deque
        return data, copy

    if is_float_dtype(data.dtype):
        # pre-2.0 we treated these as wall-times, inconsistent with ints
        # GH#23675, GH#45573 deprecated to treat symmetrically with integer dtypes.
        # Note: data.astype(np.int64) fails ARM tests, see
        # https://github.com/pandas-dev/pandas/issues/49468.
        data = data.astype(DT64NS_DTYPE).view("i8")
        copy = False

    elif lib.is_np_dtype(data.dtype, "m") or is_bool_dtype(data.dtype):
        # GH#29794 enforcing deprecation introduced in GH#23539
        raise TypeError(f"dtype {data.dtype} cannot be converted to datetime64[ns]")
    elif isinstance(data.dtype, PeriodDtype):
        # Note: without explicitly raising here, PeriodIndex
        #  test_setops.test_join_does_not_recur fails
        raise TypeError(
            "Passing PeriodDtype data is invalid. Use `data.to_timestamp()` instead"
        )

    elif isinstance(data.dtype, ExtensionDtype) and not isinstance(
        data.dtype, DatetimeTZDtype
    ):
        # TODO: We have no tests for these
        data = np.array(data, dtype=np.object_)
        copy = False

    return data, copy


# -------------------------------------------------------------------
# Validation and Inference


def _maybe_infer_tz(tz: tzinfo | None, inferred_tz: tzinfo | None) -> tzinfo | None:
    """
    If a timezone is inferred from data, check that it is compatible with
    the user-provided timezone, if any.

    Parameters
    ----------
    tz : tzinfo or None
    inferred_tz : tzinfo or None

    Returns
    -------
    tz : tzinfo or None

    Raises
    ------
    TypeError : if both timezones are present but do not match
    """
    if tz is None:
        tz = inferred_tz
    elif inferred_tz is None:
        pass
    elif not timezones.tz_compare(tz, inferred_tz):
        raise TypeError(
            f"data is already tz-aware {inferred_tz}, unable to "
            f"set specified tz: {tz}"
        )
    return tz


def _validate_dt64_dtype(dtype):
    """
    Check that a dtype, if passed, represents either a numpy datetime64[ns]
    dtype or a pandas DatetimeTZDtype.

    Parameters
    ----------
    dtype : object

    Returns
    -------
    dtype : None, numpy.dtype, or DatetimeTZDtype

    Raises
    ------
    ValueError : invalid dtype

    Notes
    -----
    Unlike _validate_tz_from_dtype, this does _not_ allow non-existent
    tz errors to go through
    """
    if dtype is not None:
        dtype = pandas_dtype(dtype)
        if dtype == np.dtype("M8"):
            # no precision, disallowed GH#24806
            msg = (
                "Passing in 'datetime64' dtype with no precision is not allowed. "
                "Please pass in 'datetime64[ns]' instead."
            )
            raise ValueError(msg)

        if (
            isinstance(dtype, np.dtype)
            and (dtype.kind != "M" or not is_supported_dtype(dtype))
        ) or not isinstance(dtype, (np.dtype, DatetimeTZDtype)):
            raise ValueError(
                f"Unexpected value for 'dtype': '{dtype}'. "
                "Must be 'datetime64[s]', 'datetime64[ms]', 'datetime64[us]', "
                "'datetime64[ns]' or DatetimeTZDtype'."
            )

        if getattr(dtype, "tz", None):
            # https://github.com/pandas-dev/pandas/issues/18595
            # Ensure that we have a standard timezone for pytz objects.
            # Without this, things like adding an array of timedeltas and
            # a  tz-aware Timestamp (with a tz specific to its datetime) will
            # be incorrect(ish?) for the array as a whole
            dtype = cast(DatetimeTZDtype, dtype)
            dtype = DatetimeTZDtype(
                unit=dtype.unit, tz=timezones.tz_standardize(dtype.tz)
            )

    return dtype


def _validate_tz_from_dtype(
    dtype, tz: tzinfo | None, explicit_tz_none: bool = False
) -> tzinfo | None:
    """
    If the given dtype is a DatetimeTZDtype, extract the implied
    tzinfo object from it and check that it does not conflict with the given
    tz.

    Parameters
    ----------
    dtype : dtype, str
    tz : None, tzinfo
    explicit_tz_none : bool, default False
        Whether tz=None was passed explicitly, as opposed to lib.no_default.

    Returns
    -------
    tz : consensus tzinfo

    Raises
    ------
    ValueError : on tzinfo mismatch
    """
    if dtype is not None:
        if isinstance(dtype, str):
            try:
                dtype = DatetimeTZDtype.construct_from_string(dtype)
            except TypeError:
                # Things like `datetime64[ns]`, which is OK for the
                # constructors, but also nonsense, which should be validated
                # but not by us. We *do* allow non-existent tz errors to
                # go through
                pass
        dtz = getattr(dtype, "tz", None)
        if dtz is not None:
            if tz is not None and not timezones.tz_compare(tz, dtz):
                raise ValueError("cannot supply both a tz and a dtype with a tz")
            if explicit_tz_none:
                raise ValueError("Cannot pass both a timezone-aware dtype and tz=None")
            tz = dtz

        if tz is not None and lib.is_np_dtype(dtype, "M"):
            # We also need to check for the case where the user passed a
            #  tz-naive dtype (i.e. datetime64[ns])
            if tz is not None and not timezones.tz_compare(tz, dtz):
                raise ValueError(
                    "cannot supply both a tz and a "
                    "timezone-naive dtype (i.e. datetime64[ns])"
                )

    return tz


def _infer_tz_from_endpoints(
    start: Timestamp, end: Timestamp, tz: tzinfo | None
) -> tzinfo | None:
    """
    If a timezone is not explicitly given via `tz`, see if one can
    be inferred from the `start` and `end` endpoints.  If more than one
    of these inputs provides a timezone, require that they all agree.

    Parameters
    ----------
    start : Timestamp
    end : Timestamp
    tz : tzinfo or None

    Returns
    -------
    tz : tzinfo or None

    Raises
    ------
    TypeError : if start and end timezones do not agree
    """
    try:
        inferred_tz = timezones.infer_tzinfo(start, end)
    except AssertionError as err:
        # infer_tzinfo raises AssertionError if passed mismatched timezones
        raise TypeError(
            "Start and end cannot both be tz-aware with different timezones"
        ) from err

    inferred_tz = timezones.maybe_get_tz(inferred_tz)
    tz = timezones.maybe_get_tz(tz)

    if tz is not None and inferred_tz is not None:
        if not timezones.tz_compare(inferred_tz, tz):
            raise AssertionError("Inferred time zone not equal to passed time zone")

    elif inferred_tz is not None:
        tz = inferred_tz

    return tz


def _maybe_normalize_endpoints(
    start: Timestamp | None, end: Timestamp | None, normalize: bool
):
    if normalize:
        if start is not None:
            start = start.normalize()

        if end is not None:
            end = end.normalize()

    return start, end


def _maybe_localize_point(
    ts: Timestamp | None, freq, tz, ambiguous, nonexistent
) -> Timestamp | None:
    """
    Localize a start or end Timestamp to the timezone of the corresponding
    start or end Timestamp

    Parameters
    ----------
    ts : start or end Timestamp to potentially localize
    freq : Tick, DateOffset, or None
    tz : str, timezone object or None
    ambiguous: str, localization behavior for ambiguous times
    nonexistent: str, localization behavior for nonexistent times

    Returns
    -------
    ts : Timestamp
    """
    # Make sure start and end are timezone localized if:
    # 1) freq = a Timedelta-like frequency (Tick)
    # 2) freq = None i.e. generating a linspaced range
    if ts is not None and ts.tzinfo is None:
        # Note: We can't ambiguous='infer' a singular ambiguous time; however,
        # we have historically defaulted ambiguous=False
        ambiguous = ambiguous if ambiguous != "infer" else False
        localize_args = {"ambiguous": ambiguous, "nonexistent": nonexistent, "tz": None}
        if isinstance(freq, Tick) or freq is None:
            localize_args["tz"] = tz
        ts = ts.tz_localize(**localize_args)
    return ts


def _generate_range(
    start: Timestamp | None,
    end: Timestamp | None,
    periods: int | None,
    offset: BaseOffset,
    *,
    unit: str,
):
    """
    Generates a sequence of dates corresponding to the specified time
    offset. Similar to dateutil.rrule except uses pandas DateOffset
    objects to represent time increments.

    Parameters
    ----------
    start : Timestamp or None
    end : Timestamp or None
    periods : int or None
    offset : DateOffset
    unit : str

    Notes
    -----
    * This method is faster for generating weekdays than dateutil.rrule
    * At least two of (start, end, periods) must be specified.
    * If both start and end are specified, the returned dates will
    satisfy start <= date <= end.

    Returns
    -------
    dates : generator object
    """
    offset = to_offset(offset)

    # Argument 1 to "Timestamp" has incompatible type "Optional[Timestamp]";
    # expected "Union[integer[Any], float, str, date, datetime64]"
    start = Timestamp(start)  # type: ignore[arg-type]
    if start is not NaT:
        start = start.as_unit(unit)
    else:
        start = None

    # Argument 1 to "Timestamp" has incompatible type "Optional[Timestamp]";
    # expected "Union[integer[Any], float, str, date, datetime64]"
    end = Timestamp(end)  # type: ignore[arg-type]
    if end is not NaT:
        end = end.as_unit(unit)
    else:
        end = None

    if start and not offset.is_on_offset(start):
        # Incompatible types in assignment (expression has type "datetime",
        # variable has type "Optional[Timestamp]")
        start = offset.rollforward(start)  # type: ignore[assignment]

    elif end and not offset.is_on_offset(end):
        # Incompatible types in assignment (expression has type "datetime",
        # variable has type "Optional[Timestamp]")
        end = offset.rollback(end)  # type: ignore[assignment]

    # Unsupported operand types for < ("Timestamp" and "None")
    if periods is None and end < start and offset.n >= 0:  # type: ignore[operator]
        end = None
        periods = 0

    if end is None:
        # error: No overload variant of "__radd__" of "BaseOffset" matches
        # argument type "None"
        end = start + (periods - 1) * offset  # type: ignore[operator]

    if start is None:
        # error: No overload variant of "__radd__" of "BaseOffset" matches
        # argument type "None"
        start = end - (periods - 1) * offset  # type: ignore[operator]

    start = cast(Timestamp, start)
    end = cast(Timestamp, end)

    cur = start
    if offset.n >= 0:
        while cur <= end:
            yield cur

            if cur == end:
                # GH#24252 avoid overflows by not performing the addition
                # in offset.apply unless we have to
                break

            # faster than cur + offset
            next_date = offset._apply(cur)
            next_date = next_date.as_unit(unit)
            if next_date <= cur:
                raise ValueError(f"Offset {offset} did not increment date")
            cur = next_date
    else:
        while cur >= end:
            yield cur

            if cur == end:
                # GH#24252 avoid overflows by not performing the addition
                # in offset.apply unless we have to
                break

            # faster than cur + offset
            next_date = offset._apply(cur)
            next_date = next_date.as_unit(unit)
            if next_date >= cur:
                raise ValueError(f"Offset {offset} did not decrement date")
            cur = next_date
```
