## Supplementary software v0.2.1 for "Virtual control arms for paediatric myopia trials: external validation of axial-elongation models": floating.py

```
from __future__ import annotations

from typing import ClassVar

import numpy as np

from pandas.core.dtypes.base import register_extension_dtype
from pandas.core.dtypes.common import is_float_dtype

from pandas.core.arrays.numeric import (
    NumericArray,
    NumericDtype,
)


class FloatingDtype(NumericDtype):
    """
    An ExtensionDtype to hold a single size of floating dtype.

    These specific implementations are subclasses of the non-public
    FloatingDtype. For example we have Float32Dtype to represent float32.

    The attributes name & type are set when these subclasses are created.
    """

    _default_np_dtype = np.dtype(np.float64)
    _checker = is_float_dtype

    @classmethod
    def construct_array_type(cls) -> type[FloatingArray]:
        """
        Return the array type associated with this dtype.

        Returns
        -------
        type
        """
        return FloatingArray

    @classmethod
    def _get_dtype_mapping(cls) -> dict[np.dtype, FloatingDtype]:
        return NUMPY_FLOAT_TO_DTYPE

    @classmethod
    def _safe_cast(cls, values: np.ndarray, dtype: np.dtype, copy: bool) -> np.ndarray:
        """
        Safely cast the values to the given dtype.

        "safe" in this context means the casting is lossless.
        """
        # This is really only here for compatibility with IntegerDtype
        # Here for compat with IntegerDtype
        return values.astype(dtype, copy=copy)


class FloatingArray(NumericArray):
    """
    Array of floating (optional missing) values.

    .. warning::

       FloatingArray is currently experimental, and its API or internal
       implementation may change without warning. Especially the behaviour
       regarding NaN (distinct from NA missing values) is subject to change.

    We represent a FloatingArray with 2 numpy arrays:

    - data: contains a numpy float array of the appropriate dtype
    - mask: a boolean array holding a mask on the data, True is missing

    To construct an FloatingArray from generic array-like input, use
    :func:`pandas.array` with one of the float dtypes (see examples).

    See :ref:`integer_na` for more.

    Parameters
    ----------
    values : numpy.ndarray
        A 1-d float-dtype array.
    mask : numpy.ndarray
        A 1-d boolean-dtype array indicating missing values.
    copy : bool, default False
        Whether to copy the `values` and `mask`.

    Attributes
    ----------
    None

    Methods
    -------
    None

    Returns
    -------
    FloatingArray

    Examples
    --------
    Create an FloatingArray with :func:`pandas.array`:

    >>> pd.array([0.1, None, 0.3], dtype=pd.Float32Dtype())
    <FloatingArray>
    [0.1, <NA>, 0.3]
    Length: 3, dtype: Float32

    String aliases for the dtypes are also available. They are capitalized.

    >>> pd.array([0.1, None, 0.3], dtype="Float32")
    <FloatingArray>
    [0.1, <NA>, 0.3]
    Length: 3, dtype: Float32
    """

    _dtype_cls = FloatingDtype

    # The value used to fill '_data' to avoid upcasting
    _internal_fill_value = np.nan
    # Fill values used for any/all
    # Incompatible types in assignment (expression has type "float", base class
    # "BaseMaskedArray" defined the type as "<typing special form>")
    _truthy_value = 1.0  # type: ignore[assignment]
    _falsey_value = 0.0  # type: ignore[assignment]


_dtype_docstring = """
An ExtensionDtype for {dtype} data.

This dtype uses ``pd.NA`` as missing value indicator.

Attributes
----------
None

Methods
-------
None

Examples
--------
For Float32Dtype:

>>> ser = pd.Series([2.25, pd.NA], dtype=pd.Float32Dtype())
>>> ser.dtype
Float32Dtype()

For Float64Dtype:

>>> ser = pd.Series([2.25, pd.NA], dtype=pd.Float64Dtype())
>>> ser.dtype
Float64Dtype()
"""

# create the Dtype


@register_extension_dtype
class Float32Dtype(FloatingDtype):
    type = np.float32
    name: ClassVar[str] = "Float32"
    __doc__ = _dtype_docstring.format(dtype="float32")


@register_extension_dtype
class Float64Dtype(FloatingDtype):
    type = np.float64
    name: ClassVar[str] = "Float64"
    __doc__ = _dtype_docstring.format(dtype="float64")


NUMPY_FLOAT_TO_DTYPE: dict[np.dtype, FloatingDtype] = {
    np.dtype(np.float32): Float32Dtype(),
    np.dtype(np.float64): Float64Dtype(),
}
```
