## Supplementary software v0.2.1 for "Virtual control arms for paediatric myopia trials: external validation of axial-elongation models": integer.py

```
from __future__ import annotations

from typing import ClassVar

import numpy as np

from pandas.core.dtypes.base import register_extension_dtype
from pandas.core.dtypes.common import is_integer_dtype

from pandas.core.arrays.numeric import (
    NumericArray,
    NumericDtype,
)


class IntegerDtype(NumericDtype):
    """
    An ExtensionDtype to hold a single size & kind of integer dtype.

    These specific implementations are subclasses of the non-public
    IntegerDtype. For example, we have Int8Dtype to represent signed int 8s.

    The attributes name & type are set when these subclasses are created.
    """

    _default_np_dtype = np.dtype(np.int64)
    _checker = is_integer_dtype

    @classmethod
    def construct_array_type(cls) -> type[IntegerArray]:
        """
        Return the array type associated with this dtype.

        Returns
        -------
        type
        """
        return IntegerArray

    @classmethod
    def _get_dtype_mapping(cls) -> dict[np.dtype, IntegerDtype]:
        return NUMPY_INT_TO_DTYPE

    @classmethod
    def _safe_cast(cls, values: np.ndarray, dtype: np.dtype, copy: bool) -> np.ndarray:
        """
        Safely cast the values to the given dtype.

        "safe" in this context means the casting is lossless. e.g. if 'values'
        has a floating dtype, each value must be an integer.
        """
        try:
            return values.astype(dtype, casting="safe", copy=copy)
        except TypeError as err:
            casted = values.astype(dtype, copy=copy)
            if (casted == values).all():
                return casted

            raise TypeError(
                f"cannot safely cast non-equivalent {values.dtype} to {np.dtype(dtype)}"
            ) from err


class IntegerArray(NumericArray):
    """
    Array of integer (optional missing) values.

    Uses :attr:`pandas.NA` as the missing value.

    .. warning::

       IntegerArray is currently experimental, and its API or internal
       implementation may change without warning.

    We represent an IntegerArray with 2 numpy arrays:

    - data: contains a numpy integer array of the appropriate dtype
    - mask: a boolean array holding a mask on the data, True is missing

    To construct an IntegerArray from generic array-like input, use
    :func:`pandas.array` with one of the integer dtypes (see examples).

    See :ref:`integer_na` for more.

    Parameters
    ----------
    values : numpy.ndarray
        A 1-d integer-dtype array.
    mask : numpy.ndarray
        A 1-d boolean-dtype array indicating missing values.
    copy : bool, default False
        Whether to copy the `values` and `mask`.

    Attributes
    ----------
    None

    Methods
    -------
    None

    Returns
    -------
    IntegerArray

    Examples
    --------
    Create an IntegerArray with :func:`pandas.array`.

    >>> int_array = pd.array([1, None, 3], dtype=pd.Int32Dtype())
    >>> int_array
    <IntegerArray>
    [1, <NA>, 3]
    Length: 3, dtype: Int32

    String aliases for the dtypes are also available. They are capitalized.

    >>> pd.array([1, None, 3], dtype='Int32')
    <IntegerArray>
    [1, <NA>, 3]
    Length: 3, dtype: Int32

    >>> pd.array([1, None, 3], dtype='UInt16')
    <IntegerArray>
    [1, <NA>, 3]
    Length: 3, dtype: UInt16
    """

    _dtype_cls = IntegerDtype

    # The value used to fill '_data' to avoid upcasting
    _internal_fill_value = 1
    # Fill values used for any/all
    # Incompatible types in assignment (expression has type "int", base class
    # "BaseMaskedArray" defined the type as "<typing special form>")
    _truthy_value = 1  # type: ignore[assignment]
    _falsey_value = 0  # type: ignore[assignment]


_dtype_docstring = """
An ExtensionDtype for {dtype} integer data.

Uses :attr:`pandas.NA` as its missing value, rather than :attr:`numpy.nan`.

Attributes
----------
None

Methods
-------
None

Examples
--------
For Int8Dtype:

>>> ser = pd.Series([2, pd.NA], dtype=pd.Int8Dtype())
>>> ser.dtype
Int8Dtype()

For Int16Dtype:

>>> ser = pd.Series([2, pd.NA], dtype=pd.Int16Dtype())
>>> ser.dtype
Int16Dtype()

For Int32Dtype:

>>> ser = pd.Series([2, pd.NA], dtype=pd.Int32Dtype())
>>> ser.dtype
Int32Dtype()

For Int64Dtype:

>>> ser = pd.Series([2, pd.NA], dtype=pd.Int64Dtype())
>>> ser.dtype
Int64Dtype()

For UInt8Dtype:

>>> ser = pd.Series([2, pd.NA], dtype=pd.UInt8Dtype())
>>> ser.dtype
UInt8Dtype()

For UInt16Dtype:

>>> ser = pd.Series([2, pd.NA], dtype=pd.UInt16Dtype())
>>> ser.dtype
UInt16Dtype()

For UInt32Dtype:

>>> ser = pd.Series([2, pd.NA], dtype=pd.UInt32Dtype())
>>> ser.dtype
UInt32Dtype()

For UInt64Dtype:

>>> ser = pd.Series([2, pd.NA], dtype=pd.UInt64Dtype())
>>> ser.dtype
UInt64Dtype()
"""

# create the Dtype


@register_extension_dtype
class Int8Dtype(IntegerDtype):
    type = np.int8
    name: ClassVar[str] = "Int8"
    __doc__ = _dtype_docstring.format(dtype="int8")


@register_extension_dtype
class Int16Dtype(IntegerDtype):
    type = np.int16
    name: ClassVar[str] = "Int16"
    __doc__ = _dtype_docstring.format(dtype="int16")


@register_extension_dtype
class Int32Dtype(IntegerDtype):
    type = np.int32
    name: ClassVar[str] = "Int32"
    __doc__ = _dtype_docstring.format(dtype="int32")


@register_extension_dtype
class Int64Dtype(IntegerDtype):
    type = np.int64
    name: ClassVar[str] = "Int64"
    __doc__ = _dtype_docstring.format(dtype="int64")


@register_extension_dtype
class UInt8Dtype(IntegerDtype):
    type = np.uint8
    name: ClassVar[str] = "UInt8"
    __doc__ = _dtype_docstring.format(dtype="uint8")


@register_extension_dtype
class UInt16Dtype(IntegerDtype):
    type = np.uint16
    name: ClassVar[str] = "UInt16"
    __doc__ = _dtype_docstring.format(dtype="uint16")


@register_extension_dtype
class UInt32Dtype(IntegerDtype):
    type = np.uint32
    name: ClassVar[str] = "UInt32"
    __doc__ = _dtype_docstring.format(dtype="uint32")


@register_extension_dtype
class UInt64Dtype(IntegerDtype):
    type = np.uint64
    name: ClassVar[str] = "UInt64"
    __doc__ = _dtype_docstring.format(dtype="uint64")


NUMPY_INT_TO_DTYPE: dict[np.dtype, IntegerDtype] = {
    np.dtype(np.int8): Int8Dtype(),
    np.dtype(np.int16): Int16Dtype(),
    np.dtype(np.int32): Int32Dtype(),
    np.dtype(np.int64): Int64Dtype(),
    np.dtype(np.uint8): UInt8Dtype(),
    np.dtype(np.uint16): UInt16Dtype(),
    np.dtype(np.uint32): UInt32Dtype(),
    np.dtype(np.uint64): UInt64Dtype(),
}
```
