## Supplementary software v0.2.1 for "Virtual control arms for paediatric myopia trials: external validation of axial-elongation models": interval.py

```
from __future__ import annotations

import operator
from operator import (
    le,
    lt,
)
import textwrap
from typing import (
    TYPE_CHECKING,
    Literal,
    Union,
    overload,
)
import warnings

import numpy as np

from pandas._libs import lib
from pandas._libs.interval import (
    VALID_CLOSED,
    Interval,
    IntervalMixin,
    intervals_to_interval_bounds,
)
from pandas._libs.missing import NA
from pandas._typing import (
    ArrayLike,
    AxisInt,
    Dtype,
    FillnaOptions,
    IntervalClosedType,
    NpDtype,
    PositionalIndexer,
    ScalarIndexer,
    Self,
    SequenceIndexer,
    SortKind,
    TimeArrayLike,
    npt,
)
from pandas.compat.numpy import function as nv
from pandas.errors import IntCastingNaNError
from pandas.util._decorators import Appender
from pandas.util._exceptions import find_stack_level

from pandas.core.dtypes.cast import (
    LossySetitemError,
    maybe_upcast_numeric_to_64bit,
)
from pandas.core.dtypes.common import (
    is_float_dtype,
    is_integer_dtype,
    is_list_like,
    is_object_dtype,
    is_scalar,
    is_string_dtype,
    needs_i8_conversion,
    pandas_dtype,
)
from pandas.core.dtypes.dtypes import (
    CategoricalDtype,
    IntervalDtype,
)
from pandas.core.dtypes.generic import (
    ABCDataFrame,
    ABCDatetimeIndex,
    ABCIntervalIndex,
    ABCPeriodIndex,
)
from pandas.core.dtypes.missing import (
    is_valid_na_for_dtype,
    isna,
    notna,
)

from pandas.core.algorithms import (
    isin,
    take,
    unique,
    value_counts_internal as value_counts,
)
from pandas.core.arrays import ArrowExtensionArray
from pandas.core.arrays.base import (
    ExtensionArray,
    _extension_array_shared_docs,
)
from pandas.core.arrays.datetimes import DatetimeArray
from pandas.core.arrays.timedeltas import TimedeltaArray
import pandas.core.common as com
from pandas.core.construction import (
    array as pd_array,
    ensure_wrapped_if_datetimelike,
    extract_array,
)
from pandas.core.indexers import check_array_indexer
from pandas.core.ops import (
    invalid_comparison,
    unpack_zerodim_and_defer,
)

if TYPE_CHECKING:
    from collections.abc import (
        Iterator,
        Sequence,
    )

    from pandas import (
        Index,
        Series,
    )


IntervalSide = Union[TimeArrayLike, np.ndarray]
IntervalOrNA = Union[Interval, float]

_interval_shared_docs: dict[str, str] = {}

_shared_docs_kwargs = {
    "klass": "IntervalArray",
    "qualname": "arrays.IntervalArray",
    "name": "",
}


_interval_shared_docs[
    "class"
] = """
%(summary)s

Parameters
----------
data : array-like (1-dimensional)
    Array-like (ndarray, :class:`DateTimeArray`, :class:`TimeDeltaArray`) containing
    Interval objects from which to build the %(klass)s.
closed : {'left', 'right', 'both', 'neither'}, default 'right'
    Whether the intervals are closed on the left-side, right-side, both or
    neither.
dtype : dtype or None, default None
    If None, dtype will be inferred.
copy : bool, default False
    Copy the input data.
%(name)s\
verify_integrity : bool, default True
    Verify that the %(klass)s is valid.

Attributes
----------
left
right
closed
mid
length
is_empty
is_non_overlapping_monotonic
%(extra_attributes)s\

Methods
-------
from_arrays
from_tuples
from_breaks
contains
overlaps
set_closed
to_tuples
%(extra_methods)s\

See Also
--------
Index : The base pandas Index type.
Interval : A bounded slice-like interval; the elements of an %(klass)s.
interval_range : Function to create a fixed frequency IntervalIndex.
cut : Bin values into discrete Intervals.
qcut : Bin values into equal-sized Intervals based on rank or sample quantiles.

Notes
-----
See the `user guide
<https://pandas.pydata.org/pandas-docs/stable/user_guide/advanced.html#intervalindex>`__
for more.

%(examples)s\
"""


@Appender(
    _interval_shared_docs["class"]
    % {
        "klass": "IntervalArray",
        "summary": "Pandas array for interval data that are closed on the same side.",
        "name": "",
        "extra_attributes": "",
        "extra_methods": "",
        "examples": textwrap.dedent(
            """\
    Examples
    --------
    A new ``IntervalArray`` can be constructed directly from an array-like of
    ``Interval`` objects:

    >>> pd.arrays.IntervalArray([pd.Interval(0, 1), pd.Interval(1, 5)])
    <IntervalArray>
    [(0, 1], (1, 5]]
    Length: 2, dtype: interval[int64, right]

    It may also be constructed using one of the constructor
    methods: :meth:`IntervalArray.from_arrays`,
    :meth:`IntervalArray.from_breaks`, and :meth:`IntervalArray.from_tuples`.
    """
        ),
    }
)
class IntervalArray(IntervalMixin, ExtensionArray):
    can_hold_na = True
    _na_value = _fill_value = np.nan

    @property
    def ndim(self) -> Literal[1]:
        return 1

    # To make mypy recognize the fields
    _left: IntervalSide
    _right: IntervalSide
    _dtype: IntervalDtype

    # ---------------------------------------------------------------------
    # Constructors

    def __new__(
        cls,
        data,
        closed: IntervalClosedType | None = None,
        dtype: Dtype | None = None,
        copy: bool = False,
        verify_integrity: bool = True,
    ):
        data = extract_array(data, extract_numpy=True)

        if isinstance(data, cls):
            left: IntervalSide = data._left
            right: IntervalSide = data._right
            closed = closed or data.closed
            dtype = IntervalDtype(left.dtype, closed=closed)
        else:
            # don't allow scalars
            if is_scalar(data):
                msg = (
                    f"{cls.__name__}(...) must be called with a collection "
                    f"of some kind, {data} was passed"
                )
                raise TypeError(msg)

            # might need to convert empty or purely na data
            data = _maybe_convert_platform_interval(data)
            left, right, infer_closed = intervals_to_interval_bounds(
                data, validate_closed=closed is None
            )
            if left.dtype == object:
                left = lib.maybe_convert_objects(left)
                right = lib.maybe_convert_objects(right)
            closed = closed or infer_closed

            left, right, dtype = cls._ensure_simple_new_inputs(
                left,
                right,
                closed=closed,
                copy=copy,
                dtype=dtype,
            )

        if verify_integrity:
            cls._validate(left, right, dtype=dtype)

        return cls._simple_new(
            left,
            right,
            dtype=dtype,
        )

    @classmethod
    def _simple_new(
        cls,
        left: IntervalSide,
        right: IntervalSide,
        dtype: IntervalDtype,
    ) -> Self:
        result = IntervalMixin.__new__(cls)
        result._left = left
        result._right = right
        result._dtype = dtype

        return result

    @classmethod
    def _ensure_simple_new_inputs(
        cls,
        left,
        right,
        closed: IntervalClosedType | None = None,
        copy: bool = False,
        dtype: Dtype | None = None,
    ) -> tuple[IntervalSide, IntervalSide, IntervalDtype]:
        """Ensure correctness of input parameters for cls._simple_new."""
        from pandas.core.indexes.base import ensure_index

        left = ensure_index(left, copy=copy)
        left = maybe_upcast_numeric_to_64bit(left)

        right = ensure_index(right, copy=copy)
        right = maybe_upcast_numeric_to_64bit(right)

        if closed is None and isinstance(dtype, IntervalDtype):
            closed = dtype.closed

        closed = closed or "right"

        if dtype is not None:
            # GH 19262: dtype must be an IntervalDtype to override inferred
            dtype = pandas_dtype(dtype)
            if isinstance(dtype, IntervalDtype):
                if dtype.subtype is not None:
                    left = left.astype(dtype.subtype)
                    right = right.astype(dtype.subtype)
            else:
                msg = f"dtype must be an IntervalDtype, got {dtype}"
                raise TypeError(msg)

            if dtype.closed is None:
                # possibly loading an old pickle
                dtype = IntervalDtype(dtype.subtype, closed)
            elif closed != dtype.closed:
                raise ValueError("closed keyword does not match dtype.closed")

        # coerce dtypes to match if needed
        if is_float_dtype(left.dtype) and is_integer_dtype(right.dtype):
            right = right.astype(left.dtype)
        elif is_float_dtype(right.dtype) and is_integer_dtype(left.dtype):
            left = left.astype(right.dtype)

        if type(left) != type(right):
            msg = (
                f"must not have differing left [{type(left).__name__}] and "
                f"right [{type(right).__name__}] types"
            )
            raise ValueError(msg)
        if isinstance(left.dtype, CategoricalDtype) or is_string_dtype(left.dtype):
            # GH 19016
            msg = (
                "category, object, and string subtypes are not supported "
                "for IntervalArray"
            )
            raise TypeError(msg)
        if isinstance(left, ABCPeriodIndex):
            msg = "Period dtypes are not supported, use a PeriodIndex instead"
            raise ValueError(msg)
        if isinstance(left, ABCDatetimeIndex) and str(left.tz) != str(right.tz):
            msg = (
                "left and right must have the same time zone, got "
                f"'{left.tz}' and '{right.tz}'"
            )
            raise ValueError(msg)
        elif needs_i8_conversion(left.dtype) and left.unit != right.unit:
            # e.g. m8[s] vs m8[ms], try to cast to a common dtype GH#55714
            left_arr, right_arr = left._data._ensure_matching_resos(right._data)
            left = ensure_index(left_arr)
            right = ensure_index(right_arr)

        # For dt64/td64 we want DatetimeArray/TimedeltaArray instead of ndarray
        left = ensure_wrapped_if_datetimelike(left)
        left = extract_array(left, extract_numpy=True)
        right = ensure_wrapped_if_datetimelike(right)
        right = extract_array(right, extract_numpy=True)

        if isinstance(left, ArrowExtensionArray) or isinstance(
            right, ArrowExtensionArray
        ):
            pass
        else:
            lbase = getattr(left, "_ndarray", left)
            lbase = getattr(lbase, "_data", lbase).base
            rbase = getattr(right, "_ndarray", right)
            rbase = getattr(rbase, "_data", rbase).base
            if lbase is not None and lbase is rbase:
                # If these share data, then setitem could corrupt our IA
                right = right.copy()

        dtype = IntervalDtype(left.dtype, closed=closed)

        return left, right, dtype

    @classmethod
    def _from_sequence(
        cls,
        scalars,
        *,
        dtype: Dtype | None = None,
        copy: bool = False,
    ) -> Self:
        return cls(scalars, dtype=dtype, copy=copy)

    @classmethod
    def _from_factorized(cls, values: np.ndarray, original: IntervalArray) -> Self:
        return cls._from_sequence(values, dtype=original.dtype)

    _interval_shared_docs["from_breaks"] = textwrap.dedent(
        """
        Construct an %(klass)s from an array of splits.

        Parameters
        ----------
        breaks : array-like (1-dimensional)
            Left and right bounds for each interval.
        closed : {'left', 'right', 'both', 'neither'}, default 'right'
            Whether the intervals are closed on the left-side, right-side, both
            or neither.\
        %(name)s
        copy : bool, default False
            Copy the data.
        dtype : dtype or None, default None
            If None, dtype will be inferred.

        Returns
        -------
        %(klass)s

        See Also
        --------
        interval_range : Function to create a fixed frequency IntervalIndex.
        %(klass)s.from_arrays : Construct from a left and right array.
        %(klass)s.from_tuples : Construct from a sequence of tuples.

        %(examples)s\
        """
    )

    @classmethod
    @Appender(
        _interval_shared_docs["from_breaks"]
        % {
            "klass": "IntervalArray",
            "name": "",
            "examples": textwrap.dedent(
                """\
        Examples
        --------
        >>> pd.arrays.IntervalArray.from_breaks([0, 1, 2, 3])
        <IntervalArray>
        [(0, 1], (1, 2], (2, 3]]
        Length: 3, dtype: interval[int64, right]
        """
            ),
        }
    )
    def from_breaks(
        cls,
        breaks,
        closed: IntervalClosedType | None = "right",
        copy: bool = False,
        dtype: Dtype | None = None,
    ) -> Self:
        breaks = _maybe_convert_platform_interval(breaks)

        return cls.from_arrays(breaks[:-1], breaks[1:], closed, copy=copy, dtype=dtype)

    _interval_shared_docs["from_arrays"] = textwrap.dedent(
        """
        Construct from two arrays defining the left and right bounds.

        Parameters
        ----------
        left : array-like (1-dimensional)
            Left bounds for each interval.
        right : array-like (1-dimensional)
            Right bounds for each interval.
        closed : {'left', 'right', 'both', 'neither'}, default 'right'
            Whether the intervals are closed on the left-side, right-side, both
            or neither.\
        %(name)s
        copy : bool, default False
            Copy the data.
        dtype : dtype, optional
            If None, dtype will be inferred.

        Returns
        -------
        %(klass)s

        Raises
        ------
        ValueError
            When a value is missing in only one of `left` or `right`.
            When a value in `left` is greater than the corresponding value
            in `right`.

        See Also
        --------
        interval_range : Function to create a fixed frequency IntervalIndex.
        %(klass)s.from_breaks : Construct an %(klass)s from an array of
            splits.
        %(klass)s.from_tuples : Construct an %(klass)s from an
            array-like of tuples.

        Notes
        -----
        Each element of `left` must be less than or equal to the `right`
        element at the same position. If an element is missing, it must be
        missing in both `left` and `right`. A TypeError is raised when
        using an unsupported type for `left` or `right`. At the moment,
        'category', 'object', and 'string' subtypes are not supported.

        %(examples)s\
        """
    )

    @classmethod
    @Appender(
        _interval_shared_docs["from_arrays"]
        % {
            "klass": "IntervalArray",
            "name": "",
            "examples": textwrap.dedent(
                """\
        Examples
        --------
        >>> pd.arrays.IntervalArray.from_arrays([0, 1, 2], [1, 2, 3])
        <IntervalArray>
        [(0, 1], (1, 2], (2, 3]]
        Length: 3, dtype: interval[int64, right]
        """
            ),
        }
    )
    def from_arrays(
        cls,
        left,
        right,
        closed: IntervalClosedType | None = "right",
        copy: bool = False,
        dtype: Dtype | None = None,
    ) -> Self:
        left = _maybe_convert_platform_interval(left)
        right = _maybe_convert_platform_interval(right)

        left, right, dtype = cls._ensure_simple_new_inputs(
            left,
            right,
            closed=closed,
            copy=copy,
            dtype=dtype,
        )
        cls._validate(left, right, dtype=dtype)

        return cls._simple_new(left, right, dtype=dtype)

    _interval_shared_docs["from_tuples"] = textwrap.dedent(
        """
        Construct an %(klass)s from an array-like of tuples.

        Parameters
        ----------
        data : array-like (1-dimensional)
            Array of tuples.
        closed : {'left', 'right', 'both', 'neither'}, default 'right'
            Whether the intervals are closed on the left-side, right-side, both
            or neither.\
        %(name)s
        copy : bool, default False
            By-default copy the data, this is compat only and ignored.
        dtype : dtype or None, default None
            If None, dtype will be inferred.

        Returns
        -------
        %(klass)s

        See Also
        --------
        interval_range : Function to create a fixed frequency IntervalIndex.
        %(klass)s.from_arrays : Construct an %(klass)s from a left and
                                    right array.
        %(klass)s.from_breaks : Construct an %(klass)s from an array of
                                    splits.

        %(examples)s\
        """
    )

    @classmethod
    @Appender(
        _interval_shared_docs["from_tuples"]
        % {
            "klass": "IntervalArray",
            "name": "",
            "examples": textwrap.dedent(
                """\
        Examples
        --------
        >>> pd.arrays.IntervalArray.from_tuples([(0, 1), (1, 2)])
        <IntervalArray>
        [(0, 1], (1, 2]]
        Length: 2, dtype: interval[int64, right]
        """
            ),
        }
    )
    def from_tuples(
        cls,
        data,
        closed: IntervalClosedType | None = "right",
        copy: bool = False,
        dtype: Dtype | None = None,
    ) -> Self:
        if len(data):
            left, right = [], []
        else:
            # ensure that empty data keeps input dtype
            left = right = data

        for d in data:
            if not isinstance(d, tuple) and isna(d):
                lhs = rhs = np.nan
            else:
                name = cls.__name__
                try:
                    # need list of length 2 tuples, e.g. [(0, 1), (1, 2), ...]
                    lhs, rhs = d
                except ValueError as err:
                    msg = f"{name}.from_tuples requires tuples of length 2, got {d}"
                    raise ValueError(msg) from err
                except TypeError as err:
                    msg = f"{name}.from_tuples received an invalid item, {d}"
                    raise TypeError(msg) from err
            left.append(lhs)
            right.append(rhs)

        return cls.from_arrays(left, right, closed, copy=False, dtype=dtype)

    @classmethod
    def _validate(cls, left, right, dtype: IntervalDtype) -> None:
        """
        Verify that the IntervalArray is valid.

        Checks that

        * dtype is correct
        * left and right match lengths
        * left and right have the same missing values
        * left is always below right
        """
        if not isinstance(dtype, IntervalDtype):
            msg = f"invalid dtype: {dtype}"
            raise ValueError(msg)
        if len(left) != len(right):
            msg = "left and right must have the same length"
            raise ValueError(msg)
        left_mask = notna(left)
        right_mask = notna(right)
        if not (left_mask == right_mask).all():
            msg = (
                "missing values must be missing in the same "
                "location both left and right sides"
            )
            raise ValueError(msg)
        if not (left[left_mask] <= right[left_mask]).all():
            msg = "left side of interval must be <= right side"
            raise ValueError(msg)

    def _shallow_copy(self, left, right) -> Self:
        """
        Return a new IntervalArray with the replacement attributes

        Parameters
        ----------
        left : Index
            Values to be used for the left-side of the intervals.
        right : Index
            Values to be used for the right-side of the intervals.
        """
        dtype = IntervalDtype(left.dtype, closed=self.closed)
        left, right, dtype = self._ensure_simple_new_inputs(left, right, dtype=dtype)

        return self._simple_new(left, right, dtype=dtype)

    # ---------------------------------------------------------------------
    # Descriptive

    @property
    def dtype(self) -> IntervalDtype:
        return self._dtype

    @property
    def nbytes(self) -> int:
        return self.left.nbytes + self.right.nbytes

    @property
    def size(self) -> int:
        # Avoid materializing self.values
        return self.left.size

    # ---------------------------------------------------------------------
    # EA Interface

    def __iter__(self) -> Iterator:
        return iter(np.asarray(self))

    def __len__(self) -> int:
        return len(self._left)

    @overload
    def __getitem__(self, key: ScalarIndexer) -> IntervalOrNA:
        ...

    @overload
    def __getitem__(self, key: SequenceIndexer) -> Self:
        ...

    def __getitem__(self, key: PositionalIndexer) -> Self | IntervalOrNA:
        key = check_array_indexer(self, key)
        left = self._left[key]
        right = self._right[key]

        if not isinstance(left, (np.ndarray, ExtensionArray)):
            # scalar
            if is_scalar(left) and isna(left):
                return self._fill_value
            return Interval(left, right, self.closed)
        if np.ndim(left) > 1:
            # GH#30588 multi-dimensional indexer disallowed
            raise ValueError("multi-dimensional indexing not allowed")
        # Argument 2 to "_simple_new" of "IntervalArray" has incompatible type
        # "Union[Period, Timestamp, Timedelta, NaTType, DatetimeArray, TimedeltaArray,
        # ndarray[Any, Any]]"; expected "Union[Union[DatetimeArray, TimedeltaArray],
        # ndarray[Any, Any]]"
        return self._simple_new(left, right, dtype=self.dtype)  # type: ignore[arg-type]

    def __setitem__(self, key, value) -> None:
        value_left, value_right = self._validate_setitem_value(value)
        key = check_array_indexer(self, key)

        self._left[key] = value_left
        self._right[key] = value_right

    def _cmp_method(self, other, op):
        # ensure pandas array for list-like and eliminate non-interval scalars
        if is_list_like(other):
            if len(self) != len(other):
                raise ValueError("Lengths must match to compare")
            other = pd_array(other)
        elif not isinstance(other, Interval):
            # non-interval scalar -> no matches
            if other is NA:
                # GH#31882
                from pandas.core.arrays import BooleanArray

                arr = np.empty(self.shape, dtype=bool)
                mask = np.ones(self.shape, dtype=bool)
                return BooleanArray(arr, mask)
            return invalid_comparison(self, other, op)

        # determine the dtype of the elements we want to compare
        if isinstance(other, Interval):
            other_dtype = pandas_dtype("interval")
        elif not isinstance(other.dtype, CategoricalDtype):
            other_dtype = other.dtype
        else:
            # for categorical defer to categories for dtype
            other_dtype = other.categories.dtype

            # extract intervals if we have interval categories with matching closed
            if isinstance(other_dtype, IntervalDtype):
                if self.closed != other.categories.closed:
                    return invalid_comparison(self, other, op)

                other = other.categories._values.take(
                    other.codes, allow_fill=True, fill_value=other.categories._na_value
                )

        # interval-like -> need same closed and matching endpoints
        if isinstance(other_dtype, IntervalDtype):
            if self.closed != other.closed:
                return invalid_comparison(self, other, op)
            elif not isinstance(other, Interval):
                other = type(self)(other)

            if op is operator.eq:
                return (self._left == other.left) & (self._right == other.right)
            elif op is operator.ne:
                return (self._left != other.left) | (self._right != other.right)
            elif op is operator.gt:
                return (self._left > other.left) | (
                    (self._left == other.left) & (self._right > other.right)
                )
            elif op is operator.ge:
                return (self == other) | (self > other)
            elif op is operator.lt:
                return (self._left < other.left) | (
                    (self._left == other.left) & (self._right < other.right)
                )
            else:
                # operator.lt
                return (self == other) | (self < other)

        # non-interval/non-object dtype -> no matches
        if not is_object_dtype(other_dtype):
            return invalid_comparison(self, other, op)

        # object dtype -> iteratively check for intervals
        result = np.zeros(len(self), dtype=bool)
        for i, obj in enumerate(other):
            try:
                result[i] = op(self[i], obj)
            except TypeError:
                if obj is NA:
                    # comparison with np.nan returns NA
                    # github.com/pandas-dev/pandas/pull/37124#discussion_r509095092
                    result = result.astype(object)
                    result[i] = NA
                else:
                    raise
        return result

    @unpack_zerodim_and_defer("__eq__")
    def __eq__(self, other):
        return self._cmp_method(other, operator.eq)

    @unpack_zerodim_and_defer("__ne__")
    def __ne__(self, other):
        return self._cmp_method(other, operator.ne)

    @unpack_zerodim_and_defer("__gt__")
    def __gt__(self, other):
        return self._cmp_method(other, operator.gt)

    @unpack_zerodim_and_defer("__ge__")
    def __ge__(self, other):
        return self._cmp_method(other, operator.ge)

    @unpack_zerodim_and_defer("__lt__")
    def __lt__(self, other):
        return self._cmp_method(other, operator.lt)

    @unpack_zerodim_and_defer("__le__")
    def __le__(self, other):
        return self._cmp_method(other, operator.le)

    def argsort(
        self,
        *,
        ascending: bool = True,
        kind: SortKind = "quicksort",
        na_position: str = "last",
        **kwargs,
    ) -> np.ndarray:
        ascending = nv.validate_argsort_with_ascending(ascending, (), kwargs)

        if ascending and kind == "quicksort" and na_position == "last":
            # TODO: in an IntervalIndex we can reuse the cached
            #  IntervalTree.left_sorter
            return np.lexsort((self.right, self.left))

        # TODO: other cases we can use lexsort for?  much more performant.
        return super().argsort(
            ascending=ascending, kind=kind, na_position=na_position, **kwargs
        )

    def min(self, *, axis: AxisInt | None = None, skipna: bool = True) -> IntervalOrNA:
        nv.validate_minmax_axis(axis, self.ndim)

        if not len(self):
            return self._na_value

        mask = self.isna()
        if mask.any():
            if not skipna:
                return self._na_value
            obj = self[~mask]
        else:
            obj = self

        indexer = obj.argsort()[0]
        return obj[indexer]

    def max(self, *, axis: AxisInt | None = None, skipna: bool = True) -> IntervalOrNA:
        nv.validate_minmax_axis(axis, self.ndim)

        if not len(self):
            return self._na_value

        mask = self.isna()
        if mask.any():
            if not skipna:
                return self._na_value
            obj = self[~mask]
        else:
            obj = self

        indexer = obj.argsort()[-1]
        return obj[indexer]

    def _pad_or_backfill(  # pylint: disable=useless-parent-delegation
        self,
        *,
        method: FillnaOptions,
        limit: int | None = None,
        limit_area: Literal["inside", "outside"] | None = None,
        copy: bool = True,
    ) -> Self:
        # TODO(3.0): after EA.fillna 'method' deprecation is enforced, we can remove
        #  this method entirely.
        return super()._pad_or_backfill(
            method=method, limit=limit, limit_area=limit_area, copy=copy
        )

    def fillna(
        self, value=None, method=None, limit: int | None = None, copy: bool = True
    ) -> Self:
        """
        Fill NA/NaN values using the specified method.

        Parameters
        ----------
        value : scalar, dict, Series
            If a scalar value is passed it is used to fill all missing values.
            Alternatively, a Series or dict can be used to fill in different
            values for each index. The value should not be a list. The
            value(s) passed should be either Interval objects or NA/NaN.
        method : {'backfill', 'bfill', 'pad', 'ffill', None}, default None
            (Not implemented yet for IntervalArray)
            Method to use for filling holes in reindexed Series
        limit : int, default None
            (Not implemented yet for IntervalArray)
            If method is specified, this is the maximum number of consecutive
            NaN values to forward/backward fill. In other words, if there is
            a gap with more than this number of consecutive NaNs, it will only
            be partially filled. If method is not specified, this is the
            maximum number of entries along the entire axis where NaNs will be
            filled.
        copy : bool, default True
            Whether to make a copy of the data before filling. If False, then
            the original should be modified and no new memory should be allocated.
            For ExtensionArray subclasses that cannot do this, it is at the
            author's discretion whether to ignore "copy=False" or to raise.

        Returns
        -------
        filled : IntervalArray with NA/NaN filled
        """
        if copy is False:
            raise NotImplementedError
        if method is not None:
            return super().fillna(value=value, method=method, limit=limit)

        value_left, value_right = self._validate_scalar(value)

        left = self.left.fillna(value=value_left)
        right = self.right.fillna(value=value_right)
        return self._shallow_copy(left, right)

    def astype(self, dtype, copy: bool = True):
        """
        Cast to an ExtensionArray or NumPy array with dtype 'dtype'.

        Parameters
        ----------
        dtype : str or dtype
            Typecode or data-type to which the array is cast.

        copy : bool, default True
            Whether to copy the data, even if not necessary. If False,
            a copy is made only if the old dtype does not match the
            new dtype.

        Returns
        -------
        array : ExtensionArray or ndarray
            ExtensionArray or NumPy ndarray with 'dtype' for its dtype.
        """
        from pandas import Index

        if dtype is not None:
            dtype = pandas_dtype(dtype)

        if isinstance(dtype, IntervalDtype):
            if dtype == self.dtype:
                return self.copy() if copy else self

            if is_float_dtype(self.dtype.subtype) and needs_i8_conversion(
                dtype.subtype
            ):
                # This is allowed on the Index.astype but we disallow it here
                msg = (
                    f"Cannot convert {self.dtype} to {dtype}; subtypes are incompatible"
                )
                raise TypeError(msg)

            # need to cast to different subtype
            try:
                # We need to use Index rules for astype to prevent casting
                #  np.nan entries to int subtypes
                new_left = Index(self._left, copy=False).astype(dtype.subtype)
                new_right = Index(self._right, copy=False).astype(dtype.subtype)
            except IntCastingNaNError:
                # e.g test_subtype_integer
                raise
            except (TypeError, ValueError) as err:
                # e.g. test_subtype_integer_errors f8->u8 can be lossy
                #  and raises ValueError
                msg = (
                    f"Cannot convert {self.dtype} to {dtype}; subtypes are incompatible"
                )
                raise TypeError(msg) from err
            return self._shallow_copy(new_left, new_right)
        else:
            try:
                return super().astype(dtype, copy=copy)
            except (TypeError, ValueError) as err:
                msg = f"Cannot cast {type(self).__name__} to dtype {dtype}"
                raise TypeError(msg) from err

    def equals(self, other) -> bool:
        if type(self) != type(other):
            return False

        return bool(
            self.closed == other.closed
            and self.left.equals(other.left)
            and self.right.equals(other.right)
        )

    @classmethod
    def _concat_same_type(cls, to_concat: Sequence[IntervalArray]) -> Self:
        """
        Concatenate multiple IntervalArray

        Parameters
        ----------
        to_concat : sequence of IntervalArray

        Returns
        -------
        IntervalArray
        """
        closed_set = {interval.closed for interval in to_concat}
        if len(closed_set) != 1:
            raise ValueError("Intervals must all be closed on the same side.")
        closed = closed_set.pop()

        left: IntervalSide = np.concatenate([interval.left for interval in to_concat])
        right: IntervalSide = np.concatenate([interval.right for interval in to_concat])

        left, right, dtype = cls._ensure_simple_new_inputs(left, right, closed=closed)

        return cls._simple_new(left, right, dtype=dtype)

    def copy(self) -> Self:
        """
        Return a copy of the array.

        Returns
        -------
        IntervalArray
        """
        left = self._left.copy()
        right = self._right.copy()
        dtype = self.dtype
        return self._simple_new(left, right, dtype=dtype)

    def isna(self) -> np.ndarray:
        return isna(self._left)

    def shift(self, periods: int = 1, fill_value: object = None) -> IntervalArray:
        if not len(self) or periods == 0:
            return self.copy()

        self._validate_scalar(fill_value)

        # ExtensionArray.shift doesn't work for two reasons
        # 1. IntervalArray.dtype.na_value may not be correct for the dtype.
        # 2. IntervalArray._from_sequence only accepts NaN for missing values,
        #    not other values like NaT

        empty_len = min(abs(periods), len(self))
        if isna(fill_value):
            from pandas import Index

            fill_value = Index(self._left, copy=False)._na_value
            empty = IntervalArray.from_breaks([fill_value] * (empty_len + 1))
        else:
            empty = self._from_sequence([fill_value] * empty_len, dtype=self.dtype)

        if periods > 0:
            a = empty
            b = self[:-periods]
        else:
            a = self[abs(periods) :]
            b = empty
        return self._concat_same_type([a, b])

    def take(
        self,
        indices,
        *,
        allow_fill: bool = False,
        fill_value=None,
        axis=None,
        **kwargs,
    ) -> Self:
        """
        Take elements from the IntervalArray.

        Parameters
        ----------
        indices : sequence of integers
            Indices to be taken.

        allow_fill : bool, default False
            How to handle negative values in `indices`.

            * False: negative values in `indices` indicate positional indices
              from the right (the default). This is similar to
              :func:`numpy.take`.

            * True: negative values in `indices` indicate
              missing values. These values are set to `fill_value`. Any other
              other negative values raise a ``ValueError``.

        fill_value : Interval or NA, optional
            Fill value to use for NA-indices when `allow_fill` is True.
            This may be ``None``, in which case the default NA value for
            the type, ``self.dtype.na_value``, is used.

            For many ExtensionArrays, there will be two representations of
            `fill_value`: a user-facing "boxed" scalar, and a low-level
            physical NA value. `fill_value` should be the user-facing version,
            and the implementation should handle translating that to the
            physical version for processing the take if necessary.

        axis : any, default None
            Present for compat with IntervalIndex; does nothing.

        Returns
        -------
        IntervalArray

        Raises
        ------
        IndexError
            When the indices are out of bounds for the array.
        ValueError
            When `indices` contains negative values other than ``-1``
            and `allow_fill` is True.
        """
        nv.validate_take((), kwargs)

        fill_left = fill_right = fill_value
        if allow_fill:
            fill_left, fill_right = self._validate_scalar(fill_value)

        left_take = take(
            self._left, indices, allow_fill=allow_fill, fill_value=fill_left
        )
        right_take = take(
            self._right, indices, allow_fill=allow_fill, fill_value=fill_right
        )

        return self._shallow_copy(left_take, right_take)

    def _validate_listlike(self, value):
        # list-like of intervals
        try:
            array = IntervalArray(value)
            self._check_closed_matches(array, name="value")
            value_left, value_right = array.left, array.right
        except TypeError as err:
            # wrong type: not interval or NA
            msg = f"'value' should be an interval type, got {type(value)} instead."
            raise TypeError(msg) from err

        try:
            self.left._validate_fill_value(value_left)
        except (LossySetitemError, TypeError) as err:
            msg = (
                "'value' should be a compatible interval type, "
                f"got {type(value)} instead."
            )
            raise TypeError(msg) from err

        return value_left, value_right

    def _validate_scalar(self, value):
        if isinstance(value, Interval):
            self._check_closed_matches(value, name="value")
            left, right = value.left, value.right
            # TODO: check subdtype match like _validate_setitem_value?
        elif is_valid_na_for_dtype(value, self.left.dtype):
            # GH#18295
            left = right = self.left._na_value
        else:
            raise TypeError(
                "can only insert Interval objects and NA into an IntervalArray"
            )
        return left, right

    def _validate_setitem_value(self, value):
        if is_valid_na_for_dtype(value, self.left.dtype):
            # na value: need special casing to set directly on numpy arrays
            value = self.left._na_value
            if is_integer_dtype(self.dtype.subtype):
                # can't set NaN on a numpy integer array
                # GH#45484 TypeError, not ValueError, matches what we get with
                #  non-NA un-holdable value.
                raise TypeError("Cannot set float NaN to integer-backed IntervalArray")
            value_left, value_right = value, value

        elif isinstance(value, Interval):
            # scalar interval
            self._check_closed_matches(value, name="value")
            value_left, value_right = value.left, value.right
            self.left._validate_fill_value(value_left)
            self.left._validate_fill_value(value_right)

        else:
            return self._validate_listlike(value)

        return value_left, value_right

    def value_counts(self, dropna: bool = True) -> Series:
        """
        Returns a Series containing counts of each interval.

        Parameters
        ----------
        dropna : bool, default True
            Don't include counts of NaN.

        Returns
        -------
        counts : Series

        See Also
        --------
        Series.value_counts
        """
        # TODO: implement this is a non-naive way!
        with warnings.catch_warnings():
            warnings.filterwarnings(
                "ignore",
                "The behavior of value_counts with object-dtype is deprecated",
                category=FutureWarning,
            )
            result = value_counts(np.asarray(self), dropna=dropna)
            # Once the deprecation is enforced, we will need to do
            #  `result.index = result.index.astype(self.dtype)`
        return result

    # ---------------------------------------------------------------------
    # Rendering Methods

    def _formatter(self, boxed: bool = False):
        # returning 'str' here causes us to render as e.g. "(0, 1]" instead of
        #  "Interval(0, 1, closed='right')"
        return str

    # ---------------------------------------------------------------------
    # Vectorized Interval Properties/Attributes

    @property
    def left(self) -> Index:
        """
        Return the left endpoints of each Interval in the IntervalArray as an Index.

        Examples
        --------

        >>> interv_arr = pd.arrays.IntervalArray([pd.Interval(0, 1), pd.Interval(2, 5)])
        >>> interv_arr
        <IntervalArray>
        [(0, 1], (2, 5]]
        Length: 2, dtype: interval[int64, right]
        >>> interv_arr.left
        Index([0, 2], dtype='int64')
        """
        from pandas import Index

        return Index(self._left, copy=False)

    @property
    def right(self) -> Index:
        """
        Return the right endpoints of each Interval in the IntervalArray as an Index.

        Examples
        --------

        >>> interv_arr = pd.arrays.IntervalArray([pd.Interval(0, 1), pd.Interval(2, 5)])
        >>> interv_arr
        <IntervalArray>
        [(0, 1], (2, 5]]
        Length: 2, dtype: interval[int64, right]
        >>> interv_arr.right
        Index([1, 5], dtype='int64')
        """
        from pandas import Index

        return Index(self._right, copy=False)

    @property
    def length(self) -> Index:
        """
        Return an Index with entries denoting the length of each Interval.

        Examples
        --------

        >>> interv_arr = pd.arrays.IntervalArray([pd.Interval(0, 1), pd.Interval(1, 5)])
        >>> interv_arr
        <IntervalArray>
        [(0, 1], (1, 5]]
        Length: 2, dtype: interval[int64, right]
        >>> interv_arr.length
        Index([1, 4], dtype='int64')
        """
        return self.right - self.left

    @property
    def mid(self) -> Index:
        """
        Return the midpoint of each Interval in the IntervalArray as an Index.

        Examples
        --------

        >>> interv_arr = pd.arrays.IntervalArray([pd.Interval(0, 1), pd.Interval(1, 5)])
        >>> interv_arr
        <IntervalArray>
        [(0, 1], (1, 5]]
        Length: 2, dtype: interval[int64, right]
        >>> interv_arr.mid
        Index([0.5, 3.0], dtype='float64')
        """
        try:
            return 0.5 * (self.left + self.right)
        except TypeError:
            # datetime safe version
            return self.left + 0.5 * self.length

    _interval_shared_docs["overlaps"] = textwrap.dedent(
        """
        Check elementwise if an Interval overlaps the values in the %(klass)s.

        Two intervals overlap if they share a common point, including closed
        endpoints. Intervals that only have an open endpoint in common do not
        overlap.

        Parameters
        ----------
        other : %(klass)s
            Interval to check against for an overlap.

        Returns
        -------
        ndarray
            Boolean array positionally indicating where an overlap occurs.

        See Also
        --------
        Interval.overlaps : Check whether two Interval objects overlap.

        Examples
        --------
        %(examples)s
        >>> intervals.overlaps(pd.Interval(0.5, 1.5))
        array([ True,  True, False])

        Intervals that share closed endpoints overlap:

        >>> intervals.overlaps(pd.Interval(1, 3, closed='left'))
        array([ True,  True, True])

        Intervals that only have an open endpoint in common do not overlap:

        >>> intervals.overlaps(pd.Interval(1, 2, closed='right'))
        array([False,  True, False])
        """
    )

    @Appender(
        _interval_shared_docs["overlaps"]
        % {
            "klass": "IntervalArray",
            "examples": textwrap.dedent(
                """\
        >>> data = [(0, 1), (1, 3), (2, 4)]
        >>> intervals = pd.arrays.IntervalArray.from_tuples(data)
        >>> intervals
        <IntervalArray>
        [(0, 1], (1, 3], (2, 4]]
        Length: 3, dtype: interval[int64, right]
        """
            ),
        }
    )
    def overlaps(self, other):
        if isinstance(other, (IntervalArray, ABCIntervalIndex)):
            raise NotImplementedError
        if not isinstance(other, Interval):
            msg = f"`other` must be Interval-like, got {type(other).__name__}"
            raise TypeError(msg)

        # equality is okay if both endpoints are closed (overlap at a point)
        op1 = le if (self.closed_left and other.closed_right) else lt
        op2 = le if (other.closed_left and self.closed_right) else lt

        # overlaps is equivalent negation of two interval being disjoint:
        # disjoint = (A.left > B.right) or (B.left > A.right)
        # (simplifying the negation allows this to be done in less operations)
        return op1(self.left, other.right) & op2(other.left, self.right)

    # ---------------------------------------------------------------------

    @property
    def closed(self) -> IntervalClosedType:
        """
        String describing the inclusive side the intervals.

        Either ``left``, ``right``, ``both`` or ``neither``.

        Examples
        --------

        For arrays:

        >>> interv_arr = pd.arrays.IntervalArray([pd.Interval(0, 1), pd.Interval(1, 5)])
        >>> interv_arr
        <IntervalArray>
        [(0, 1], (1, 5]]
        Length: 2, dtype: interval[int64, right]
        >>> interv_arr.closed
        'right'

        For Interval Index:

        >>> interv_idx = pd.interval_range(start=0, end=2)
        >>> interv_idx
        IntervalIndex([(0, 1], (1, 2]], dtype='interval[int64, right]')
        >>> interv_idx.closed
        'right'
        """
        return self.dtype.closed

    _interval_shared_docs["set_closed"] = textwrap.dedent(
        """
        Return an identical %(klass)s closed on the specified side.

        Parameters
        ----------
        closed : {'left', 'right', 'both', 'neither'}
            Whether the intervals are closed on the left-side, right-side, both
            or neither.

        Returns
        -------
        %(klass)s

        %(examples)s\
        """
    )

    @Appender(
        _interval_shared_docs["set_closed"]
        % {
            "klass": "IntervalArray",
            "examples": textwrap.dedent(
                """\
        Examples
        --------
        >>> index = pd.arrays.IntervalArray.from_breaks(range(4))
        >>> index
        <IntervalArray>
        [(0, 1], (1, 2], (2, 3]]
        Length: 3, dtype: interval[int64, right]
        >>> index.set_closed('both')
        <IntervalArray>
        [[0, 1], [1, 2], [2, 3]]
        Length: 3, dtype: interval[int64, both]
        """
            ),
        }
    )
    def set_closed(self, closed: IntervalClosedType) -> Self:
        if closed not in VALID_CLOSED:
            msg = f"invalid option for 'closed': {closed}"
            raise ValueError(msg)

        left, right = self._left, self._right
        dtype = IntervalDtype(left.dtype, closed=closed)
        return self._simple_new(left, right, dtype=dtype)

    _interval_shared_docs[
        "is_non_overlapping_monotonic"
    ] = """
        Return a boolean whether the %(klass)s is non-overlapping and monotonic.

        Non-overlapping means (no Intervals share points), and monotonic means
        either monotonic increasing or monotonic decreasing.

        Examples
        --------
        For arrays:

        >>> interv_arr = pd.arrays.IntervalArray([pd.Interval(0, 1), pd.Interval(1, 5)])
        >>> interv_arr
        <IntervalArray>
        [(0, 1], (1, 5]]
        Length: 2, dtype: interval[int64, right]
        >>> interv_arr.is_non_overlapping_monotonic
        True

        >>> interv_arr = pd.arrays.IntervalArray([pd.Interval(0, 1),
        ...                                       pd.Interval(-1, 0.1)])
        >>> interv_arr
        <IntervalArray>
        [(0.0, 1.0], (-1.0, 0.1]]
        Length: 2, dtype: interval[float64, right]
        >>> interv_arr.is_non_overlapping_monotonic
        False

        For Interval Index:

        >>> interv_idx = pd.interval_range(start=0, end=2)
        >>> interv_idx
        IntervalIndex([(0, 1], (1, 2]], dtype='interval[int64, right]')
        >>> interv_idx.is_non_overlapping_monotonic
        True

        >>> interv_idx = pd.interval_range(start=0, end=2, closed='both')
        >>> interv_idx
        IntervalIndex([[0, 1], [1, 2]], dtype='interval[int64, both]')
        >>> interv_idx.is_non_overlapping_monotonic
        False
        """

    @property
    @Appender(
        _interval_shared_docs["is_non_overlapping_monotonic"] % _shared_docs_kwargs
    )
    def is_non_overlapping_monotonic(self) -> bool:
        # must be increasing  (e.g., [0, 1), [1, 2), [2, 3), ... )
        # or decreasing (e.g., [-1, 0), [-2, -1), [-3, -2), ...)
        # we already require left <= right

        # strict inequality for closed == 'both'; equality implies overlapping
        # at a point when both sides of intervals are included
        if self.closed == "both":
            return bool(
                (self._right[:-1] < self._left[1:]).all()
                or (self._left[:-1] > self._right[1:]).all()
            )

        # non-strict inequality when closed != 'both'; at least one side is
        # not included in the intervals, so equality does not imply overlapping
        return bool(
            (self._right[:-1] <= self._left[1:]).all()
            or (self._left[:-1] >= self._right[1:]).all()
        )

    # ---------------------------------------------------------------------
    # Conversion

    def __array__(
        self, dtype: NpDtype | None = None, copy: bool | None = None
    ) -> np.ndarray:
        """
        Return the IntervalArray's data as a numpy array of Interval
        objects (with dtype='object')
        """
        if copy is False:
            warnings.warn(
                "Starting with NumPy 2.0, the behavior of the 'copy' keyword has "
                "changed and passing 'copy=False' raises an error when returning "
                "a zero-copy NumPy array is not possible. pandas will follow "
                "this behavior starting with pandas 3.0.\nThis conversion to "
                "NumPy requires a copy, but 'copy=False' was passed. Consider "
                "using 'np.asarray(..)' instead.",
                FutureWarning,
                stacklevel=find_stack_level(),
            )

        left = self._left
        right = self._right
        mask = self.isna()
        closed = self.closed

        result = np.empty(len(left), dtype=object)
        for i, left_value in enumerate(left):
            if mask[i]:
                result[i] = np.nan
            else:
                result[i] = Interval(left_value, right[i], closed)
        return result

    def __arrow_array__(self, type=None):
        """
        Convert myself into a pyarrow Array.
        """
        import pyarrow

        from pandas.core.arrays.arrow.extension_types import ArrowIntervalType

        try:
            subtype = pyarrow.from_numpy_dtype(self.dtype.subtype)
        except TypeError as err:
            raise TypeError(
                f"Conversion to arrow with subtype '{self.dtype.subtype}' "
                "is not supported"
            ) from err
        interval_type = ArrowIntervalType(subtype, self.closed)
        storage_array = pyarrow.StructArray.from_arrays(
            [
                pyarrow.array(self._left, type=subtype, from_pandas=True),
                pyarrow.array(self._right, type=subtype, from_pandas=True),
            ],
            names=["left", "right"],
        )
        mask = self.isna()
        if mask.any():
            # if there are missing values, set validity bitmap also on the array level
            null_bitmap = pyarrow.array(~mask).buffers()[1]
            storage_array = pyarrow.StructArray.from_buffers(
                storage_array.type,
                len(storage_array),
                [null_bitmap],
                children=[storage_array.field(0), storage_array.field(1)],
            )

        if type is not None:
            if type.equals(interval_type.storage_type):
                return storage_array
            elif isinstance(type, ArrowIntervalType):
                # ensure we have the same subtype and closed attributes
                if not type.equals(interval_type):
                    raise TypeError(
                        "Not supported to convert IntervalArray to type with "
                        f"different 'subtype' ({self.dtype.subtype} vs {type.subtype}) "
                        f"and 'closed' ({self.closed} vs {type.closed}) attributes"
                    )
            else:
                raise TypeError(
                    f"Not supported to convert IntervalArray to '{type}' type"
                )

        return pyarrow.ExtensionArray.from_storage(interval_type, storage_array)

    _interval_shared_docs["to_tuples"] = textwrap.dedent(
        """
        Return an %(return_type)s of tuples of the form (left, right).

        Parameters
        ----------
        na_tuple : bool, default True
            If ``True``, return ``NA`` as a tuple ``(nan, nan)``. If ``False``,
            just return ``NA`` as ``nan``.

        Returns
        -------
        tuples: %(return_type)s
        %(examples)s\
        """
    )

    @Appender(
        _interval_shared_docs["to_tuples"]
        % {
            "return_type": (
                "ndarray (if self is IntervalArray) or Index (if self is IntervalIndex)"
            ),
            "examples": textwrap.dedent(
                """\

         Examples
         --------
         For :class:`pandas.IntervalArray`:

         >>> idx = pd.arrays.IntervalArray.from_tuples([(0, 1), (1, 2)])
         >>> idx
         <IntervalArray>
         [(0, 1], (1, 2]]
         Length: 2, dtype: interval[int64, right]
         >>> idx.to_tuples()
         array([(0, 1), (1, 2)], dtype=object)

         For :class:`pandas.IntervalIndex`:

         >>> idx = pd.interval_range(start=0, end=2)
         >>> idx
         IntervalIndex([(0, 1], (1, 2]], dtype='interval[int64, right]')
         >>> idx.to_tuples()
         Index([(0, 1), (1, 2)], dtype='object')
         """
            ),
        }
    )
    def to_tuples(self, na_tuple: bool = True) -> np.ndarray:
        tuples = com.asarray_tuplesafe(zip(self._left, self._right))
        if not na_tuple:
            # GH 18756
            tuples = np.where(~self.isna(), tuples, np.nan)
        return tuples

    # ---------------------------------------------------------------------

    def _putmask(self, mask: npt.NDArray[np.bool_], value) -> None:
        value_left, value_right = self._validate_setitem_value(value)

        if isinstance(self._left, np.ndarray):
            np.putmask(self._left, mask, value_left)
            assert isinstance(self._right, np.ndarray)
            np.putmask(self._right, mask, value_right)
        else:
            self._left._putmask(mask, value_left)
            assert not isinstance(self._right, np.ndarray)
            self._right._putmask(mask, value_right)

    def insert(self, loc: int, item: Interval) -> Self:
        """
        Return a new IntervalArray inserting new item at location. Follows
        Python numpy.insert semantics for negative values.  Only Interval
        objects and NA can be inserted into an IntervalIndex

        Parameters
        ----------
        loc : int
        item : Interval

        Returns
        -------
        IntervalArray
        """
        left_insert, right_insert = self._validate_scalar(item)

        new_left = self.left.insert(loc, left_insert)
        new_right = self.right.insert(loc, right_insert)

        return self._shallow_copy(new_left, new_right)

    def delete(self, loc) -> Self:
        if isinstance(self._left, np.ndarray):
            new_left = np.delete(self._left, loc)
            assert isinstance(self._right, np.ndarray)
            new_right = np.delete(self._right, loc)
        else:
            new_left = self._left.delete(loc)
            assert not isinstance(self._right, np.ndarray)
            new_right = self._right.delete(loc)
        return self._shallow_copy(left=new_left, right=new_right)

    @Appender(_extension_array_shared_docs["repeat"] % _shared_docs_kwargs)
    def repeat(
        self,
        repeats: int | Sequence[int],
        axis: AxisInt | None = None,
    ) -> Self:
        nv.validate_repeat((), {"axis": axis})
        left_repeat = self.left.repeat(repeats)
        right_repeat = self.right.repeat(repeats)
        return self._shallow_copy(left=left_repeat, right=right_repeat)

    _interval_shared_docs["contains"] = textwrap.dedent(
        """
        Check elementwise if the Intervals contain the value.

        Return a boolean mask whether the value is contained in the Intervals
        of the %(klass)s.

        Parameters
        ----------
        other : scalar
            The value to check whether it is contained in the Intervals.

        Returns
        -------
        boolean array

        See Also
        --------
        Interval.contains : Check whether Interval object contains value.
        %(klass)s.overlaps : Check if an Interval overlaps the values in the
            %(klass)s.

        Examples
        --------
        %(examples)s
        >>> intervals.contains(0.5)
        array([ True, False, False])
    """
    )

    @Appender(
        _interval_shared_docs["contains"]
        % {
            "klass": "IntervalArray",
            "examples": textwrap.dedent(
                """\
        >>> intervals = pd.arrays.IntervalArray.from_tuples([(0, 1), (1, 3), (2, 4)])
        >>> intervals
        <IntervalArray>
        [(0, 1], (1, 3], (2, 4]]
        Length: 3, dtype: interval[int64, right]
        """
            ),
        }
    )
    def contains(self, other):
        if isinstance(other, Interval):
            raise NotImplementedError("contains not implemented for two intervals")

        return (self._left < other if self.open_left else self._left <= other) & (
            other < self._right if self.open_right else other <= self._right
        )

    def isin(self, values: ArrayLike) -> npt.NDArray[np.bool_]:
        if isinstance(values, IntervalArray):
            if self.closed != values.closed:
                # not comparable -> no overlap
                return np.zeros(self.shape, dtype=bool)

            if self.dtype == values.dtype:
                # GH#38353 instead of casting to object, operating on a
                #  complex128 ndarray is much more performant.
                left = self._combined.view("complex128")
                right = values._combined.view("complex128")
                # error: Argument 1 to "isin" has incompatible type
                # "Union[ExtensionArray, ndarray[Any, Any],
                # ndarray[Any, dtype[Any]]]"; expected
                # "Union[_SupportsArray[dtype[Any]],
                # _NestedSequence[_SupportsArray[dtype[Any]]], bool,
                # int, float, complex, str, bytes, _NestedSequence[
                # Union[bool, int, float, complex, str, bytes]]]"
                return np.isin(left, right).ravel()  # type: ignore[arg-type]

            elif needs_i8_conversion(self.left.dtype) ^ needs_i8_conversion(
                values.left.dtype
            ):
                # not comparable -> no overlap
                return np.zeros(self.shape, dtype=bool)

        return isin(self.astype(object), values.astype(object))

    @property
    def _combined(self) -> IntervalSide:
        # error: Item "ExtensionArray" of "ExtensionArray | ndarray[Any, Any]"
        # has no attribute "reshape"  [union-attr]
        left = self.left._values.reshape(-1, 1)  # type: ignore[union-attr]
        right = self.right._values.reshape(-1, 1)  # type: ignore[union-attr]
        if needs_i8_conversion(left.dtype):
            # error: Item "ndarray[Any, Any]" of "Any | ndarray[Any, Any]" has
            # no attribute "_concat_same_type"
            comb = left._concat_same_type(  # type: ignore[union-attr]
                [left, right], axis=1
            )
        else:
            comb = np.concatenate([left, right], axis=1)
        return comb

    def _from_combined(self, combined: np.ndarray) -> IntervalArray:
        """
        Create a new IntervalArray with our dtype from a 1D complex128 ndarray.
        """
        nc = combined.view("i8").reshape(-1, 2)

        dtype = self._left.dtype
        if needs_i8_conversion(dtype):
            assert isinstance(self._left, (DatetimeArray, TimedeltaArray))
            new_left = type(self._left)._from_sequence(nc[:, 0], dtype=dtype)
            assert isinstance(self._right, (DatetimeArray, TimedeltaArray))
            new_right = type(self._right)._from_sequence(nc[:, 1], dtype=dtype)
        else:
            assert isinstance(dtype, np.dtype)
            new_left = nc[:, 0].view(dtype)
            new_right = nc[:, 1].view(dtype)
        return self._shallow_copy(left=new_left, right=new_right)

    def unique(self) -> IntervalArray:
        # No overload variant of "__getitem__" of "ExtensionArray" matches argument
        # type "Tuple[slice, int]"
        nc = unique(
            self._combined.view("complex128")[:, 0]  # type: ignore[call-overload]
        )
        nc = nc[:, None]
        return self._from_combined(nc)


def _maybe_convert_platform_interval(values) -> ArrayLike:
    """
    Try to do platform conversion, with special casing for IntervalArray.
    Wrapper around maybe_convert_platform that alters the default return
    dtype in certain cases to be compatible with IntervalArray.  For example,
    empty lists return with integer dtype instead of object dtype, which is
    prohibited for IntervalArray.

    Parameters
    ----------
    values : array-like

    Returns
    -------
    array
    """
    if isinstance(values, (list, tuple)) and len(values) == 0:
        # GH 19016
        # empty lists/tuples get object dtype by default, but this is
        # prohibited for IntervalArray, so coerce to integer instead
        return np.array([], dtype=np.int64)
    elif not is_list_like(values) or isinstance(values, ABCDataFrame):
        # This will raise later, but we avoid passing to maybe_convert_platform
        return values
    elif isinstance(getattr(values, "dtype", None), CategoricalDtype):
        values = np.asarray(values)
    elif not hasattr(values, "dtype") and not isinstance(values, (list, tuple, range)):
        # TODO: should we just cast these to list?
        return values
    else:
        values = extract_array(values, extract_numpy=True)

    if not hasattr(values, "dtype"):
        values = np.asarray(values)
        if values.dtype.kind in "iu" and values.dtype != np.int64:
            values = values.astype(np.int64)
    return values
```
