## Supplementary software v0.2.1 for "Virtual control arms for paediatric myopia trials: external validation of axial-elongation models": masked.py

```
from __future__ import annotations

from typing import (
    TYPE_CHECKING,
    Any,
    Callable,
    Literal,
    overload,
)
import warnings

import numpy as np

from pandas._libs import (
    lib,
    missing as libmissing,
)
from pandas._libs.tslibs import is_supported_dtype
from pandas._typing import (
    ArrayLike,
    AstypeArg,
    AxisInt,
    DtypeObj,
    FillnaOptions,
    InterpolateOptions,
    NpDtype,
    PositionalIndexer,
    Scalar,
    ScalarIndexer,
    Self,
    SequenceIndexer,
    Shape,
    npt,
)
from pandas.compat import (
    IS64,
    is_platform_windows,
)
from pandas.errors import AbstractMethodError
from pandas.util._decorators import doc
from pandas.util._exceptions import find_stack_level
from pandas.util._validators import validate_fillna_kwargs

from pandas.core.dtypes.base import ExtensionDtype
from pandas.core.dtypes.common import (
    is_bool,
    is_integer_dtype,
    is_list_like,
    is_scalar,
    is_string_dtype,
    pandas_dtype,
)
from pandas.core.dtypes.dtypes import BaseMaskedDtype
from pandas.core.dtypes.missing import (
    array_equivalent,
    is_valid_na_for_dtype,
    isna,
    notna,
)

from pandas.core import (
    algorithms as algos,
    arraylike,
    missing,
    nanops,
    ops,
)
from pandas.core.algorithms import (
    factorize_array,
    isin,
    map_array,
    mode,
    take,
)
from pandas.core.array_algos import (
    masked_accumulations,
    masked_reductions,
)
from pandas.core.array_algos.quantile import quantile_with_mask
from pandas.core.arraylike import OpsMixin
from pandas.core.arrays._utils import to_numpy_dtype_inference
from pandas.core.arrays.base import ExtensionArray
from pandas.core.construction import (
    array as pd_array,
    ensure_wrapped_if_datetimelike,
    extract_array,
)
from pandas.core.indexers import check_array_indexer
from pandas.core.ops import invalid_comparison
from pandas.core.util.hashing import hash_array

if TYPE_CHECKING:
    from collections.abc import (
        Iterator,
        Sequence,
    )
    from pandas import Series
    from pandas.core.arrays import BooleanArray
    from pandas._typing import (
        NumpySorter,
        NumpyValueArrayLike,
    )
    from pandas.core.arrays import FloatingArray

from pandas.compat.numpy import function as nv


class BaseMaskedArray(OpsMixin, ExtensionArray):
    """
    Base class for masked arrays (which use _data and _mask to store the data).

    numpy based
    """

    # The value used to fill '_data' to avoid upcasting
    _internal_fill_value: Scalar
    # our underlying data and mask are each ndarrays
    _data: np.ndarray
    _mask: npt.NDArray[np.bool_]

    # Fill values used for any/all
    _truthy_value = Scalar  # bool(_truthy_value) = True
    _falsey_value = Scalar  # bool(_falsey_value) = False

    @classmethod
    def _simple_new(cls, values: np.ndarray, mask: npt.NDArray[np.bool_]) -> Self:
        result = BaseMaskedArray.__new__(cls)
        result._data = values
        result._mask = mask
        return result

    def __init__(
        self, values: np.ndarray, mask: npt.NDArray[np.bool_], copy: bool = False
    ) -> None:
        # values is supposed to already be validated in the subclass
        if not (isinstance(mask, np.ndarray) and mask.dtype == np.bool_):
            raise TypeError(
                "mask should be boolean numpy array. Use "
                "the 'pd.array' function instead"
            )
        if values.shape != mask.shape:
            raise ValueError("values.shape must match mask.shape")

        if copy:
            values = values.copy()
            mask = mask.copy()

        self._data = values
        self._mask = mask

    @classmethod
    def _from_sequence(cls, scalars, *, dtype=None, copy: bool = False) -> Self:
        values, mask = cls._coerce_to_array(scalars, dtype=dtype, copy=copy)
        return cls(values, mask)

    @classmethod
    @doc(ExtensionArray._empty)
    def _empty(cls, shape: Shape, dtype: ExtensionDtype):
        values = np.empty(shape, dtype=dtype.type)
        values.fill(cls._internal_fill_value)
        mask = np.ones(shape, dtype=bool)
        result = cls(values, mask)
        if not isinstance(result, cls) or dtype != result.dtype:
            raise NotImplementedError(
                f"Default 'empty' implementation is invalid for dtype='{dtype}'"
            )
        return result

    def _formatter(self, boxed: bool = False) -> Callable[[Any], str | None]:
        # NEP 51: https://github.com/numpy/numpy/pull/22449
        return str

    @property
    def dtype(self) -> BaseMaskedDtype:
        raise AbstractMethodError(self)

    @overload
    def __getitem__(self, item: ScalarIndexer) -> Any:
        ...

    @overload
    def __getitem__(self, item: SequenceIndexer) -> Self:
        ...

    def __getitem__(self, item: PositionalIndexer) -> Self | Any:
        item = check_array_indexer(self, item)

        newmask = self._mask[item]
        if is_bool(newmask):
            # This is a scalar indexing
            if newmask:
                return self.dtype.na_value
            return self._data[item]

        return self._simple_new(self._data[item], newmask)

    def _pad_or_backfill(
        self,
        *,
        method: FillnaOptions,
        limit: int | None = None,
        limit_area: Literal["inside", "outside"] | None = None,
        copy: bool = True,
    ) -> Self:
        mask = self._mask

        if mask.any():
            func = missing.get_fill_func(method, ndim=self.ndim)

            npvalues = self._data.T
            new_mask = mask.T
            if copy:
                npvalues = npvalues.copy()
                new_mask = new_mask.copy()
            elif limit_area is not None:
                mask = mask.copy()
            func(npvalues, limit=limit, mask=new_mask)

            if limit_area is not None and not mask.all():
                mask = mask.T
                neg_mask = ~mask
                first = neg_mask.argmax()
                last = len(neg_mask) - neg_mask[::-1].argmax() - 1
                if limit_area == "inside":
                    new_mask[:first] |= mask[:first]
                    new_mask[last + 1 :] |= mask[last + 1 :]
                elif limit_area == "outside":
                    new_mask[first + 1 : last] |= mask[first + 1 : last]

            if copy:
                return self._simple_new(npvalues.T, new_mask.T)
            else:
                return self
        else:
            if copy:
                new_values = self.copy()
            else:
                new_values = self
        return new_values

    @doc(ExtensionArray.fillna)
    def fillna(
        self, value=None, method=None, limit: int | None = None, copy: bool = True
    ) -> Self:
        value, method = validate_fillna_kwargs(value, method)

        mask = self._mask

        value = missing.check_value_size(value, mask, len(self))

        if mask.any():
            if method is not None:
                func = missing.get_fill_func(method, ndim=self.ndim)
                npvalues = self._data.T
                new_mask = mask.T
                if copy:
                    npvalues = npvalues.copy()
                    new_mask = new_mask.copy()
                func(npvalues, limit=limit, mask=new_mask)
                return self._simple_new(npvalues.T, new_mask.T)
            else:
                # fill with value
                if copy:
                    new_values = self.copy()
                else:
                    new_values = self[:]
                new_values[mask] = value
        else:
            if copy:
                new_values = self.copy()
            else:
                new_values = self[:]
        return new_values

    @classmethod
    def _coerce_to_array(
        cls, values, *, dtype: DtypeObj, copy: bool = False
    ) -> tuple[np.ndarray, np.ndarray]:
        raise AbstractMethodError(cls)

    def _validate_setitem_value(self, value):
        """
        Check if we have a scalar that we can cast losslessly.

        Raises
        ------
        TypeError
        """
        kind = self.dtype.kind
        # TODO: get this all from np_can_hold_element?
        if kind == "b":
            if lib.is_bool(value):
                return value

        elif kind == "f":
            if lib.is_integer(value) or lib.is_float(value):
                return value

        else:
            if lib.is_integer(value) or (lib.is_float(value) and value.is_integer()):
                return value
            # TODO: unsigned checks

        # Note: without the "str" here, the f-string rendering raises in
        #  py38 builds.
        raise TypeError(f"Invalid value '{value!s}' for dtype '{self.dtype}'")

    def __setitem__(self, key, value) -> None:
        key = check_array_indexer(self, key)

        if is_scalar(value):
            if is_valid_na_for_dtype(value, self.dtype):
                self._mask[key] = True
            else:
                value = self._validate_setitem_value(value)
                self._data[key] = value
                self._mask[key] = False
            return

        value, mask = self._coerce_to_array(value, dtype=self.dtype)

        self._data[key] = value
        self._mask[key] = mask

    def __contains__(self, key) -> bool:
        if isna(key) and key is not self.dtype.na_value:
            # GH#52840
            if self._data.dtype.kind == "f" and lib.is_float(key):
                return bool((np.isnan(self._data) & ~self._mask).any())

        return bool(super().__contains__(key))

    def __iter__(self) -> Iterator:
        if self.ndim == 1:
            if not self._hasna:
                for val in self._data:
                    yield val
            else:
                na_value = self.dtype.na_value
                for isna_, val in zip(self._mask, self._data):
                    if isna_:
                        yield na_value
                    else:
                        yield val
        else:
            for i in range(len(self)):
                yield self[i]

    def __len__(self) -> int:
        return len(self._data)

    @property
    def shape(self) -> Shape:
        return self._data.shape

    @property
    def ndim(self) -> int:
        return self._data.ndim

    def swapaxes(self, axis1, axis2) -> Self:
        data = self._data.swapaxes(axis1, axis2)
        mask = self._mask.swapaxes(axis1, axis2)
        return self._simple_new(data, mask)

    def delete(self, loc, axis: AxisInt = 0) -> Self:
        data = np.delete(self._data, loc, axis=axis)
        mask = np.delete(self._mask, loc, axis=axis)
        return self._simple_new(data, mask)

    def reshape(self, *args, **kwargs) -> Self:
        data = self._data.reshape(*args, **kwargs)
        mask = self._mask.reshape(*args, **kwargs)
        return self._simple_new(data, mask)

    def ravel(self, *args, **kwargs) -> Self:
        # TODO: need to make sure we have the same order for data/mask
        data = self._data.ravel(*args, **kwargs)
        mask = self._mask.ravel(*args, **kwargs)
        return type(self)(data, mask)

    @property
    def T(self) -> Self:
        return self._simple_new(self._data.T, self._mask.T)

    def round(self, decimals: int = 0, *args, **kwargs):
        """
        Round each value in the array a to the given number of decimals.

        Parameters
        ----------
        decimals : int, default 0
            Number of decimal places to round to. If decimals is negative,
            it specifies the number of positions to the left of the decimal point.
        *args, **kwargs
            Additional arguments and keywords have no effect but might be
            accepted for compatibility with NumPy.

        Returns
        -------
        NumericArray
            Rounded values of the NumericArray.

        See Also
        --------
        numpy.around : Round values of an np.array.
        DataFrame.round : Round values of a DataFrame.
        Series.round : Round values of a Series.
        """
        if self.dtype.kind == "b":
            return self
        nv.validate_round(args, kwargs)
        values = np.round(self._data, decimals=decimals, **kwargs)

        # Usually we'll get same type as self, but ndarray[bool] casts to float
        return self._maybe_mask_result(values, self._mask.copy())

    # ------------------------------------------------------------------
    # Unary Methods

    def __invert__(self) -> Self:
        return self._simple_new(~self._data, self._mask.copy())

    def __neg__(self) -> Self:
        return self._simple_new(-self._data, self._mask.copy())

    def __pos__(self) -> Self:
        return self.copy()

    def __abs__(self) -> Self:
        return self._simple_new(abs(self._data), self._mask.copy())

    # ------------------------------------------------------------------

    def _values_for_json(self) -> np.ndarray:
        return np.asarray(self, dtype=object)

    def to_numpy(
        self,
        dtype: npt.DTypeLike | None = None,
        copy: bool = False,
        na_value: object = lib.no_default,
    ) -> np.ndarray:
        """
        Convert to a NumPy Array.

        By default converts to an object-dtype NumPy array. Specify the `dtype` and
        `na_value` keywords to customize the conversion.

        Parameters
        ----------
        dtype : dtype, default object
            The numpy dtype to convert to.
        copy : bool, default False
            Whether to ensure that the returned value is a not a view on
            the array. Note that ``copy=False`` does not *ensure* that
            ``to_numpy()`` is no-copy. Rather, ``copy=True`` ensure that
            a copy is made, even if not strictly necessary. This is typically
            only possible when no missing values are present and `dtype`
            is the equivalent numpy dtype.
        na_value : scalar, optional
             Scalar missing value indicator to use in numpy array. Defaults
             to the native missing value indicator of this array (pd.NA).

        Returns
        -------
        numpy.ndarray

        Examples
        --------
        An object-dtype is the default result

        >>> a = pd.array([True, False, pd.NA], dtype="boolean")
        >>> a.to_numpy()
        array([True, False, <NA>], dtype=object)

        When no missing values are present, an equivalent dtype can be used.

        >>> pd.array([True, False], dtype="boolean").to_numpy(dtype="bool")
        array([ True, False])
        >>> pd.array([1, 2], dtype="Int64").to_numpy("int64")
        array([1, 2])

        However, requesting such dtype will raise a ValueError if
        missing values are present and the default missing value :attr:`NA`
        is used.

        >>> a = pd.array([True, False, pd.NA], dtype="boolean")
        >>> a
        <BooleanArray>
        [True, False, <NA>]
        Length: 3, dtype: boolean

        >>> a.to_numpy(dtype="bool")
        Traceback (most recent call last):
        ...
        ValueError: cannot convert to bool numpy array in presence of missing values

        Specify a valid `na_value` instead

        >>> a.to_numpy(dtype="bool", na_value=False)
        array([ True, False, False])
        """
        hasna = self._hasna
        dtype, na_value = to_numpy_dtype_inference(self, dtype, na_value, hasna)
        if dtype is None:
            dtype = object

        if hasna:
            if (
                dtype != object
                and not is_string_dtype(dtype)
                and na_value is libmissing.NA
            ):
                raise ValueError(
                    f"cannot convert to '{dtype}'-dtype NumPy array "
                    "with missing values. Specify an appropriate 'na_value' "
                    "for this dtype."
                )
            # don't pass copy to astype -> always need a copy since we are mutating
            with warnings.catch_warnings():
                warnings.filterwarnings("ignore", category=RuntimeWarning)
                data = self._data.astype(dtype)
            data[self._mask] = na_value
        else:
            with warnings.catch_warnings():
                warnings.filterwarnings("ignore", category=RuntimeWarning)
                data = self._data.astype(dtype, copy=copy)
        return data

    @doc(ExtensionArray.tolist)
    def tolist(self):
        if self.ndim > 1:
            return [x.tolist() for x in self]
        dtype = None if self._hasna else self._data.dtype
        return self.to_numpy(dtype=dtype, na_value=libmissing.NA).tolist()

    @overload
    def astype(self, dtype: npt.DTypeLike, copy: bool = ...) -> np.ndarray:
        ...

    @overload
    def astype(self, dtype: ExtensionDtype, copy: bool = ...) -> ExtensionArray:
        ...

    @overload
    def astype(self, dtype: AstypeArg, copy: bool = ...) -> ArrayLike:
        ...

    def astype(self, dtype: AstypeArg, copy: bool = True) -> ArrayLike:
        dtype = pandas_dtype(dtype)

        if dtype == self.dtype:
            if copy:
                return self.copy()
            return self

        # if we are astyping to another nullable masked dtype, we can fastpath
        if isinstance(dtype, BaseMaskedDtype):
            # TODO deal with NaNs for FloatingArray case
            with warnings.catch_warnings():
                warnings.filterwarnings("ignore", category=RuntimeWarning)
                # TODO: Is rounding what we want long term?
                data = self._data.astype(dtype.numpy_dtype, copy=copy)
            # mask is copied depending on whether the data was copied, and
            # not directly depending on the `copy` keyword
            mask = self._mask if data is self._data else self._mask.copy()
            cls = dtype.construct_array_type()
            return cls(data, mask, copy=False)

        if isinstance(dtype, ExtensionDtype):
            eacls = dtype.construct_array_type()
            return eacls._from_sequence(self, dtype=dtype, copy=copy)

        na_value: float | np.datetime64 | lib.NoDefault

        # coerce
        if dtype.kind == "f":
            # In astype, we consider dtype=float to also mean na_value=np.nan
            na_value = np.nan
        elif dtype.kind == "M":
            na_value = np.datetime64("NaT")
        else:
            na_value = lib.no_default

        # to_numpy will also raise, but we get somewhat nicer exception messages here
        if dtype.kind in "iu" and self._hasna:
            raise ValueError("cannot convert NA to integer")
        if dtype.kind == "b" and self._hasna:
            # careful: astype_nansafe converts np.nan to True
            raise ValueError("cannot convert float NaN to bool")

        data = self.to_numpy(dtype=dtype, na_value=na_value, copy=copy)
        return data

    __array_priority__ = 1000  # higher than ndarray so ops dispatch to us

    def __array__(
        self, dtype: NpDtype | None = None, copy: bool | None = None
    ) -> np.ndarray:
        """
        the array interface, return my values
        We return an object array here to preserve our scalar values
        """
        if copy is False:
            if not self._hasna:
                # special case, here we can simply return the underlying data
                return np.array(self._data, dtype=dtype, copy=copy)

            warnings.warn(
                "Starting with NumPy 2.0, the behavior of the 'copy' keyword has "
                "changed and passing 'copy=False' raises an error when returning "
                "a zero-copy NumPy array is not possible. pandas will follow "
                "this behavior starting with pandas 3.0.\nThis conversion to "
                "NumPy requires a copy, but 'copy=False' was passed. Consider "
                "using 'np.asarray(..)' instead.",
                FutureWarning,
                stacklevel=find_stack_level(),
            )

        if copy is None:
            copy = False  # The NumPy copy=False meaning is different here.
        return self.to_numpy(dtype=dtype, copy=copy)

    _HANDLED_TYPES: tuple[type, ...]

    def __array_ufunc__(self, ufunc: np.ufunc, method: str, *inputs, **kwargs):
        # For MaskedArray inputs, we apply the ufunc to ._data
        # and mask the result.

        out = kwargs.get("out", ())

        for x in inputs + out:
            if not isinstance(x, self._HANDLED_TYPES + (BaseMaskedArray,)):
                return NotImplemented

        # for binary ops, use our custom dunder methods
        result = arraylike.maybe_dispatch_ufunc_to_dunder_op(
            self, ufunc, method, *inputs, **kwargs
        )
        if result is not NotImplemented:
            return result

        if "out" in kwargs:
            # e.g. test_ufunc_with_out
            return arraylike.dispatch_ufunc_with_out(
                self, ufunc, method, *inputs, **kwargs
            )

        if method == "reduce":
            result = arraylike.dispatch_reduction_ufunc(
                self, ufunc, method, *inputs, **kwargs
            )
            if result is not NotImplemented:
                return result

        mask = np.zeros(len(self), dtype=bool)
        inputs2 = []
        for x in inputs:
            if isinstance(x, BaseMaskedArray):
                mask |= x._mask
                inputs2.append(x._data)
            else:
                inputs2.append(x)

        def reconstruct(x: np.ndarray):
            # we don't worry about scalar `x` here, since we
            # raise for reduce up above.
            from pandas.core.arrays import (
                BooleanArray,
                FloatingArray,
                IntegerArray,
            )

            if x.dtype.kind == "b":
                m = mask.copy()
                return BooleanArray(x, m)
            elif x.dtype.kind in "iu":
                m = mask.copy()
                return IntegerArray(x, m)
            elif x.dtype.kind == "f":
                m = mask.copy()
                if x.dtype == np.float16:
                    # reached in e.g. np.sqrt on BooleanArray
                    # we don't support float16
                    x = x.astype(np.float32)
                return FloatingArray(x, m)
            else:
                x[mask] = np.nan
            return x

        result = getattr(ufunc, method)(*inputs2, **kwargs)
        if ufunc.nout > 1:
            # e.g. np.divmod
            return tuple(reconstruct(x) for x in result)
        elif method == "reduce":
            # e.g. np.add.reduce; test_ufunc_reduce_raises
            if self._mask.any():
                return self._na_value
            return result
        else:
            return reconstruct(result)

    def __arrow_array__(self, type=None):
        """
        Convert myself into a pyarrow Array.
        """
        import pyarrow as pa

        return pa.array(self._data, mask=self._mask, type=type)

    @property
    def _hasna(self) -> bool:
        # Note: this is expensive right now! The hope is that we can
        # make this faster by having an optional mask, but not have to change
        # source code using it..

        # error: Incompatible return value type (got "bool_", expected "bool")
        return self._mask.any()  # type: ignore[return-value]

    def _propagate_mask(
        self, mask: npt.NDArray[np.bool_] | None, other
    ) -> npt.NDArray[np.bool_]:
        if mask is None:
            mask = self._mask.copy()  # TODO: need test for BooleanArray needing a copy
            if other is libmissing.NA:
                # GH#45421 don't alter inplace
                mask = mask | True
            elif is_list_like(other) and len(other) == len(mask):
                mask = mask | isna(other)
        else:
            mask = self._mask | mask
        # Incompatible return value type (got "Optional[ndarray[Any, dtype[bool_]]]",
        # expected "ndarray[Any, dtype[bool_]]")
        return mask  # type: ignore[return-value]

    def _arith_method(self, other, op):
        op_name = op.__name__
        omask = None

        if (
            not hasattr(other, "dtype")
            and is_list_like(other)
            and len(other) == len(self)
        ):
            # Try inferring masked dtype instead of casting to object
            other = pd_array(other)
            other = extract_array(other, extract_numpy=True)

        if isinstance(other, BaseMaskedArray):
            other, omask = other._data, other._mask

        elif is_list_like(other):
            if not isinstance(other, ExtensionArray):
                other = np.asarray(other)
            if other.ndim > 1:
                raise NotImplementedError("can only perform ops with 1-d structures")

        # We wrap the non-masked arithmetic logic used for numpy dtypes
        #  in Series/Index arithmetic ops.
        other = ops.maybe_prepare_scalar_for_op(other, (len(self),))
        pd_op = ops.get_array_op(op)
        other = ensure_wrapped_if_datetimelike(other)

        if op_name in {"pow", "rpow"} and isinstance(other, np.bool_):
            # Avoid DeprecationWarning: In future, it will be an error
            #  for 'np.bool_' scalars to be interpreted as an index
            #  e.g. test_array_scalar_like_equivalence
            other = bool(other)

        mask = self._propagate_mask(omask, other)

        if other is libmissing.NA:
            result = np.ones_like(self._data)
            if self.dtype.kind == "b":
                if op_name in {
                    "floordiv",
                    "rfloordiv",
                    "pow",
                    "rpow",
                    "truediv",
                    "rtruediv",
                }:
                    # GH#41165 Try to match non-masked Series behavior
                    #  This is still imperfect GH#46043
                    raise NotImplementedError(
                        f"operator '{op_name}' not implemented for bool dtypes"
                    )
                if op_name in {"mod", "rmod"}:
                    dtype = "int8"
                else:
                    dtype = "bool"
                result = result.astype(dtype)
            elif "truediv" in op_name and self.dtype.kind != "f":
                # The actual data here doesn't matter since the mask
                #  will be all-True, but since this is division, we want
                #  to end up with floating dtype.
                result = result.astype(np.float64)
        else:
            # Make sure we do this before the "pow" mask checks
            #  to get an expected exception message on shape mismatch.
            if self.dtype.kind in "iu" and op_name in ["floordiv", "mod"]:
                # TODO(GH#30188) ATM we don't match the behavior of non-masked
                #  types with respect to floordiv-by-zero
                pd_op = op

            with np.errstate(all="ignore"):
                result = pd_op(self._data, other)

        if op_name == "pow":
            # 1 ** x is 1.
            mask = np.where((self._data == 1) & ~self._mask, False, mask)
            # x ** 0 is 1.
            if omask is not None:
                mask = np.where((other == 0) & ~omask, False, mask)
            elif other is not libmissing.NA:
                mask = np.where(other == 0, False, mask)

        elif op_name == "rpow":
            # 1 ** x is 1.
            if omask is not None:
                mask = np.where((other == 1) & ~omask, False, mask)
            elif other is not libmissing.NA:
                mask = np.where(other == 1, False, mask)
            # x ** 0 is 1.
            mask = np.where((self._data == 0) & ~self._mask, False, mask)

        return self._maybe_mask_result(result, mask)

    _logical_method = _arith_method

    def _cmp_method(self, other, op) -> BooleanArray:
        from pandas.core.arrays import BooleanArray

        mask = None

        if isinstance(other, BaseMaskedArray):
            other, mask = other._data, other._mask

        elif is_list_like(other):
            other = np.asarray(other)
            if other.ndim > 1:
                raise NotImplementedError("can only perform ops with 1-d structures")
            if len(self) != len(other):
                raise ValueError("Lengths must match to compare")

        if other is libmissing.NA:
            # numpy does not handle pd.NA well as "other" scalar (it returns
            # a scalar False instead of an array)
            # This may be fixed by NA.__array_ufunc__. Revisit this check
            # once that's implemented.
            result = np.zeros(self._data.shape, dtype="bool")
            mask = np.ones(self._data.shape, dtype="bool")
        else:
            with warnings.catch_warnings():
                # numpy may show a FutureWarning or DeprecationWarning:
                #     elementwise comparison failed; returning scalar instead,
                #     but in the future will perform elementwise comparison
                # before returning NotImplemented. We fall back to the correct
                # behavior today, so that should be fine to ignore.
                warnings.filterwarnings("ignore", "elementwise", FutureWarning)
                warnings.filterwarnings("ignore", "elementwise", DeprecationWarning)
                method = getattr(self._data, f"__{op.__name__}__")
                result = method(other)

                if result is NotImplemented:
                    result = invalid_comparison(self._data, other, op)

        mask = self._propagate_mask(mask, other)
        return BooleanArray(result, mask, copy=False)

    def _maybe_mask_result(
        self, result: np.ndarray | tuple[np.ndarray, np.ndarray], mask: np.ndarray
    ):
        """
        Parameters
        ----------
        result : array-like or tuple[array-like]
        mask : array-like bool
        """
        if isinstance(result, tuple):
            # i.e. divmod
            div, mod = result
            return (
                self._maybe_mask_result(div, mask),
                self._maybe_mask_result(mod, mask),
            )

        if result.dtype.kind == "f":
            from pandas.core.arrays import FloatingArray

            return FloatingArray(result, mask, copy=False)

        elif result.dtype.kind == "b":
            from pandas.core.arrays import BooleanArray

            return BooleanArray(result, mask, copy=False)

        elif lib.is_np_dtype(result.dtype, "m") and is_supported_dtype(result.dtype):
            # e.g. test_numeric_arr_mul_tdscalar_numexpr_path
            from pandas.core.arrays import TimedeltaArray

            result[mask] = result.dtype.type("NaT")

            if not isinstance(result, TimedeltaArray):
                return TimedeltaArray._simple_new(result, dtype=result.dtype)

            return result

        elif result.dtype.kind in "iu":
            from pandas.core.arrays import IntegerArray

            return IntegerArray(result, mask, copy=False)

        else:
            result[mask] = np.nan
            return result

    def isna(self) -> np.ndarray:
        return self._mask.copy()

    @property
    def _na_value(self):
        return self.dtype.na_value

    @property
    def nbytes(self) -> int:
        return self._data.nbytes + self._mask.nbytes

    @classmethod
    def _concat_same_type(
        cls,
        to_concat: Sequence[Self],
        axis: AxisInt = 0,
    ) -> Self:
        data = np.concatenate([x._data for x in to_concat], axis=axis)
        mask = np.concatenate([x._mask for x in to_concat], axis=axis)
        return cls(data, mask)

    def _hash_pandas_object(
        self, *, encoding: str, hash_key: str, categorize: bool
    ) -> npt.NDArray[np.uint64]:
        hashed_array = hash_array(
            self._data, encoding=encoding, hash_key=hash_key, categorize=categorize
        )
        hashed_array[self.isna()] = hash(self.dtype.na_value)
        return hashed_array

    def take(
        self,
        indexer,
        *,
        allow_fill: bool = False,
        fill_value: Scalar | None = None,
        axis: AxisInt = 0,
    ) -> Self:
        # we always fill with 1 internally
        # to avoid upcasting
        data_fill_value = self._internal_fill_value if isna(fill_value) else fill_value
        result = take(
            self._data,
            indexer,
            fill_value=data_fill_value,
            allow_fill=allow_fill,
            axis=axis,
        )

        mask = take(
            self._mask, indexer, fill_value=True, allow_fill=allow_fill, axis=axis
        )

        # if we are filling
        # we only fill where the indexer is null
        # not existing missing values
        # TODO(jreback) what if we have a non-na float as a fill value?
        if allow_fill and notna(fill_value):
            fill_mask = np.asarray(indexer) == -1
            result[fill_mask] = fill_value
            mask = mask ^ fill_mask

        return self._simple_new(result, mask)

    # error: Return type "BooleanArray" of "isin" incompatible with return type
    # "ndarray" in supertype "ExtensionArray"
    def isin(self, values: ArrayLike) -> BooleanArray:  # type: ignore[override]
        from pandas.core.arrays import BooleanArray

        # algorithms.isin will eventually convert values to an ndarray, so no extra
        # cost to doing it here first
        values_arr = np.asarray(values)
        result = isin(self._data, values_arr)

        if self._hasna:
            values_have_NA = values_arr.dtype == object and any(
                val is self.dtype.na_value for val in values_arr
            )

            # For now, NA does not propagate so set result according to presence of NA,
            # see https://github.com/pandas-dev/pandas/pull/38379 for some discussion
            result[self._mask] = values_have_NA

        mask = np.zeros(self._data.shape, dtype=bool)
        return BooleanArray(result, mask, copy=False)

    def copy(self) -> Self:
        data = self._data.copy()
        mask = self._mask.copy()
        return self._simple_new(data, mask)

    @doc(ExtensionArray.duplicated)
    def duplicated(
        self, keep: Literal["first", "last", False] = "first"
    ) -> npt.NDArray[np.bool_]:
        values = self._data
        mask = self._mask
        return algos.duplicated(values, keep=keep, mask=mask)

    def unique(self) -> Self:
        """
        Compute the BaseMaskedArray of unique values.

        Returns
        -------
        uniques : BaseMaskedArray
        """
        uniques, mask = algos.unique_with_mask(self._data, self._mask)
        return self._simple_new(uniques, mask)

    @doc(ExtensionArray.searchsorted)
    def searchsorted(
        self,
        value: NumpyValueArrayLike | ExtensionArray,
        side: Literal["left", "right"] = "left",
        sorter: NumpySorter | None = None,
    ) -> npt.NDArray[np.intp] | np.intp:
        if self._hasna:
            raise ValueError(
                "searchsorted requires array to be sorted, which is impossible "
                "with NAs present."
            )
        if isinstance(value, ExtensionArray):
            value = value.astype(object)
        # Base class searchsorted would cast to object, which is *much* slower.
        return self._data.searchsorted(value, side=side, sorter=sorter)

    @doc(ExtensionArray.factorize)
    def factorize(
        self,
        use_na_sentinel: bool = True,
    ) -> tuple[np.ndarray, ExtensionArray]:
        arr = self._data
        mask = self._mask

        # Use a sentinel for na; recode and add NA to uniques if necessary below
        codes, uniques = factorize_array(arr, use_na_sentinel=True, mask=mask)

        # check that factorize_array correctly preserves dtype.
        assert uniques.dtype == self.dtype.numpy_dtype, (uniques.dtype, self.dtype)

        has_na = mask.any()
        if use_na_sentinel or not has_na:
            size = len(uniques)
        else:
            # Make room for an NA value
            size = len(uniques) + 1
        uniques_mask = np.zeros(size, dtype=bool)
        if not use_na_sentinel and has_na:
            na_index = mask.argmax()
            # Insert na with the proper code
            if na_index == 0:
                na_code = np.intp(0)
            else:
                na_code = codes[:na_index].max() + 1
            codes[codes >= na_code] += 1
            codes[codes == -1] = na_code
            # dummy value for uniques; not used since uniques_mask will be True
            uniques = np.insert(uniques, na_code, 0)
            uniques_mask[na_code] = True
        uniques_ea = self._simple_new(uniques, uniques_mask)

        return codes, uniques_ea

    @doc(ExtensionArray._values_for_argsort)
    def _values_for_argsort(self) -> np.ndarray:
        return self._data

    def value_counts(self, dropna: bool = True) -> Series:
        """
        Returns a Series containing counts of each unique value.

        Parameters
        ----------
        dropna : bool, default True
            Don't include counts of missing values.

        Returns
        -------
        counts : Series

        See Also
        --------
        Series.value_counts
        """
        from pandas import (
            Index,
            Series,
        )
        from pandas.arrays import IntegerArray

        keys, value_counts, na_counter = algos.value_counts_arraylike(
            self._data, dropna=dropna, mask=self._mask
        )
        mask_index = np.zeros((len(value_counts),), dtype=np.bool_)
        mask = mask_index.copy()

        if na_counter > 0:
            mask_index[-1] = True

        arr = IntegerArray(value_counts, mask)
        index = Index(
            self.dtype.construct_array_type()(
                keys, mask_index  # type: ignore[arg-type]
            )
        )
        return Series(arr, index=index, name="count", copy=False)

    def _mode(self, dropna: bool = True) -> Self:
        if dropna:
            result = mode(self._data, dropna=dropna, mask=self._mask)
            res_mask = np.zeros(result.shape, dtype=np.bool_)
        else:
            result, res_mask = mode(self._data, dropna=dropna, mask=self._mask)
        result = type(self)(result, res_mask)  # type: ignore[arg-type]
        return result[result.argsort()]

    @doc(ExtensionArray.equals)
    def equals(self, other) -> bool:
        if type(self) != type(other):
            return False
        if other.dtype != self.dtype:
            return False

        # GH#44382 if e.g. self[1] is np.nan and other[1] is pd.NA, we are NOT
        #  equal.
        if not np.array_equal(self._mask, other._mask):
            return False

        left = self._data[~self._mask]
        right = other._data[~other._mask]
        return array_equivalent(left, right, strict_nan=True, dtype_equal=True)

    def _quantile(
        self, qs: npt.NDArray[np.float64], interpolation: str
    ) -> BaseMaskedArray:
        """
        Dispatch to quantile_with_mask, needed because we do not have
        _from_factorized.

        Notes
        -----
        We assume that all impacted cases are 1D-only.
        """
        res = quantile_with_mask(
            self._data,
            mask=self._mask,
            # TODO(GH#40932): na_value_for_dtype(self.dtype.numpy_dtype)
            #  instead of np.nan
            fill_value=np.nan,
            qs=qs,
            interpolation=interpolation,
        )

        if self._hasna:
            # Our result mask is all-False unless we are all-NA, in which
            #  case it is all-True.
            if self.ndim == 2:
                # I think this should be out_mask=self.isna().all(axis=1)
                #  but am holding off until we have tests
                raise NotImplementedError
            if self.isna().all():
                out_mask = np.ones(res.shape, dtype=bool)

                if is_integer_dtype(self.dtype):
                    # We try to maintain int dtype if possible for not all-na case
                    # as well
                    res = np.zeros(res.shape, dtype=self.dtype.numpy_dtype)
            else:
                out_mask = np.zeros(res.shape, dtype=bool)
        else:
            out_mask = np.zeros(res.shape, dtype=bool)
        return self._maybe_mask_result(res, mask=out_mask)

    # ------------------------------------------------------------------
    # Reductions

    def _reduce(
        self, name: str, *, skipna: bool = True, keepdims: bool = False, **kwargs
    ):
        if name in {"any", "all", "min", "max", "sum", "prod", "mean", "var", "std"}:
            result = getattr(self, name)(skipna=skipna, **kwargs)
        else:
            # median, skew, kurt, sem
            data = self._data
            mask = self._mask
            op = getattr(nanops, f"nan{name}")
            axis = kwargs.pop("axis", None)
            result = op(data, axis=axis, skipna=skipna, mask=mask, **kwargs)

        if keepdims:
            if isna(result):
                return self._wrap_na_result(name=name, axis=0, mask_size=(1,))
            else:
                result = result.reshape(1)
                mask = np.zeros(1, dtype=bool)
                return self._maybe_mask_result(result, mask)

        if isna(result):
            return libmissing.NA
        else:
            return result

    def _wrap_reduction_result(self, name: str, result, *, skipna, axis):
        if isinstance(result, np.ndarray):
            if skipna:
                # we only retain mask for all-NA rows/columns
                mask = self._mask.all(axis=axis)
            else:
                mask = self._mask.any(axis=axis)

            return self._maybe_mask_result(result, mask)
        return result

    def _wrap_na_result(self, *, name, axis, mask_size):
        mask = np.ones(mask_size, dtype=bool)

        float_dtyp = "float32" if self.dtype == "Float32" else "float64"
        if name in ["mean", "median", "var", "std", "skew", "kurt"]:
            np_dtype = float_dtyp
        elif name in ["min", "max"] or self.dtype.itemsize == 8:
            np_dtype = self.dtype.numpy_dtype.name
        else:
            is_windows_or_32bit = is_platform_windows() or not IS64
            int_dtyp = "int32" if is_windows_or_32bit else "int64"
            uint_dtyp = "uint32" if is_windows_or_32bit else "uint64"
            np_dtype = {"b": int_dtyp, "i": int_dtyp, "u": uint_dtyp, "f": float_dtyp}[
                self.dtype.kind
            ]

        value = np.array([1], dtype=np_dtype)
        return self._maybe_mask_result(value, mask=mask)

    def _wrap_min_count_reduction_result(
        self, name: str, result, *, skipna, min_count, axis
    ):
        if min_count == 0 and isinstance(result, np.ndarray):
            return self._maybe_mask_result(result, np.zeros(result.shape, dtype=bool))
        return self._wrap_reduction_result(name, result, skipna=skipna, axis=axis)

    def sum(
        self,
        *,
        skipna: bool = True,
        min_count: int = 0,
        axis: AxisInt | None = 0,
        **kwargs,
    ):
        nv.validate_sum((), kwargs)

        result = masked_reductions.sum(
            self._data,
            self._mask,
            skipna=skipna,
            min_count=min_count,
            axis=axis,
        )
        return self._wrap_min_count_reduction_result(
            "sum", result, skipna=skipna, min_count=min_count, axis=axis
        )

    def prod(
        self,
        *,
        skipna: bool = True,
        min_count: int = 0,
        axis: AxisInt | None = 0,
        **kwargs,
    ):
        nv.validate_prod((), kwargs)

        result = masked_reductions.prod(
            self._data,
            self._mask,
            skipna=skipna,
            min_count=min_count,
            axis=axis,
        )
        return self._wrap_min_count_reduction_result(
            "prod", result, skipna=skipna, min_count=min_count, axis=axis
        )

    def mean(self, *, skipna: bool = True, axis: AxisInt | None = 0, **kwargs):
        nv.validate_mean((), kwargs)
        result = masked_reductions.mean(
            self._data,
            self._mask,
            skipna=skipna,
            axis=axis,
        )
        return self._wrap_reduction_result("mean", result, skipna=skipna, axis=axis)

    def var(
        self, *, skipna: bool = True, axis: AxisInt | None = 0, ddof: int = 1, **kwargs
    ):
        nv.validate_stat_ddof_func((), kwargs, fname="var")
        result = masked_reductions.var(
            self._data,
            self._mask,
            skipna=skipna,
            axis=axis,
            ddof=ddof,
        )
        return self._wrap_reduction_result("var", result, skipna=skipna, axis=axis)

    def std(
        self, *, skipna: bool = True, axis: AxisInt | None = 0, ddof: int = 1, **kwargs
    ):
        nv.validate_stat_ddof_func((), kwargs, fname="std")
        result = masked_reductions.std(
            self._data,
            self._mask,
            skipna=skipna,
            axis=axis,
            ddof=ddof,
        )
        return self._wrap_reduction_result("std", result, skipna=skipna, axis=axis)

    def min(self, *, skipna: bool = True, axis: AxisInt | None = 0, **kwargs):
        nv.validate_min((), kwargs)
        result = masked_reductions.min(
            self._data,
            self._mask,
            skipna=skipna,
            axis=axis,
        )
        return self._wrap_reduction_result("min", result, skipna=skipna, axis=axis)

    def max(self, *, skipna: bool = True, axis: AxisInt | None = 0, **kwargs):
        nv.validate_max((), kwargs)
        result = masked_reductions.max(
            self._data,
            self._mask,
            skipna=skipna,
            axis=axis,
        )
        return self._wrap_reduction_result("max", result, skipna=skipna, axis=axis)

    def map(self, mapper, na_action=None):
        return map_array(self.to_numpy(), mapper, na_action=na_action)

    def any(self, *, skipna: bool = True, axis: AxisInt | None = 0, **kwargs):
        """
        Return whether any element is truthy.

        Returns False unless there is at least one element that is truthy.
        By default, NAs are skipped. If ``skipna=False`` is specified and
        missing values are present, similar :ref:`Kleene logic <boolean.kleene>`
        is used as for logical operations.

        .. versionchanged:: 1.4.0

        Parameters
        ----------
        skipna : bool, default True
            Exclude NA values. If the entire array is NA and `skipna` is
            True, then the result will be False, as for an empty array.
            If `skipna` is False, the result will still be True if there is
            at least one element that is truthy, otherwise NA will be returned
            if there are NA's present.
        axis : int, optional, default 0
        **kwargs : any, default None
            Additional keywords have no effect but might be accepted for
            compatibility with NumPy.

        Returns
        -------
        bool or :attr:`pandas.NA`

        See Also
        --------
        numpy.any : Numpy version of this method.
        BaseMaskedArray.all : Return whether all elements are truthy.

        Examples
        --------
        The result indicates whether any element is truthy (and by default
        skips NAs):

        >>> pd.array([True, False, True]).any()
        True
        >>> pd.array([True, False, pd.NA]).any()
        True
        >>> pd.array([False, False, pd.NA]).any()
        False
        >>> pd.array([], dtype="boolean").any()
        False
        >>> pd.array([pd.NA], dtype="boolean").any()
        False
        >>> pd.array([pd.NA], dtype="Float64").any()
        False

        With ``skipna=False``, the result can be NA if this is logically
        required (whether ``pd.NA`` is True or False influences the result):

        >>> pd.array([True, False, pd.NA]).any(skipna=False)
        True
        >>> pd.array([1, 0, pd.NA]).any(skipna=False)
        True
        >>> pd.array([False, False, pd.NA]).any(skipna=False)
        <NA>
        >>> pd.array([0, 0, pd.NA]).any(skipna=False)
        <NA>
        """
        nv.validate_any((), kwargs)

        values = self._data.copy()
        # error: Argument 3 to "putmask" has incompatible type "object";
        # expected "Union[_SupportsArray[dtype[Any]],
        # _NestedSequence[_SupportsArray[dtype[Any]]],
        # bool, int, float, complex, str, bytes,
        # _NestedSequence[Union[bool, int, float, complex, str, bytes]]]"
        np.putmask(values, self._mask, self._falsey_value)  # type: ignore[arg-type]
        result = values.any()
        if skipna:
            return result
        else:
            if result or len(self) == 0 or not self._mask.any():
                return result
            else:
                return self.dtype.na_value

    def all(self, *, skipna: bool = True, axis: AxisInt | None = 0, **kwargs):
        """
        Return whether all elements are truthy.

        Returns True unless there is at least one element that is falsey.
        By default, NAs are skipped. If ``skipna=False`` is specified and
        missing values are present, similar :ref:`Kleene logic <boolean.kleene>`
        is used as for logical operations.

        .. versionchanged:: 1.4.0

        Parameters
        ----------
        skipna : bool, default True
            Exclude NA values. If the entire array is NA and `skipna` is
            True, then the result will be True, as for an empty array.
            If `skipna` is False, the result will still be False if there is
            at least one element that is falsey, otherwise NA will be returned
            if there are NA's present.
        axis : int, optional, default 0
        **kwargs : any, default None
            Additional keywords have no effect but might be accepted for
            compatibility with NumPy.

        Returns
        -------
        bool or :attr:`pandas.NA`

        See Also
        --------
        numpy.all : Numpy version of this method.
        BooleanArray.any : Return whether any element is truthy.

        Examples
        --------
        The result indicates whether all elements are truthy (and by default
        skips NAs):

        >>> pd.array([True, True, pd.NA]).all()
        True
        >>> pd.array([1, 1, pd.NA]).all()
        True
        >>> pd.array([True, False, pd.NA]).all()
        False
        >>> pd.array([], dtype="boolean").all()
        True
        >>> pd.array([pd.NA], dtype="boolean").all()
        True
        >>> pd.array([pd.NA], dtype="Float64").all()
        True

        With ``skipna=False``, the result can be NA if this is logically
        required (whether ``pd.NA`` is True or False influences the result):

        >>> pd.array([True, True, pd.NA]).all(skipna=False)
        <NA>
        >>> pd.array([1, 1, pd.NA]).all(skipna=False)
        <NA>
        >>> pd.array([True, False, pd.NA]).all(skipna=False)
        False
        >>> pd.array([1, 0, pd.NA]).all(skipna=False)
        False
        """
        nv.validate_all((), kwargs)

        values = self._data.copy()
        # error: Argument 3 to "putmask" has incompatible type "object";
        # expected "Union[_SupportsArray[dtype[Any]],
        # _NestedSequence[_SupportsArray[dtype[Any]]],
        # bool, int, float, complex, str, bytes,
        # _NestedSequence[Union[bool, int, float, complex, str, bytes]]]"
        np.putmask(values, self._mask, self._truthy_value)  # type: ignore[arg-type]
        result = values.all(axis=axis)

        if skipna:
            return result
        else:
            if not result or len(self) == 0 or not self._mask.any():
                return result
            else:
                return self.dtype.na_value

    def interpolate(
        self,
        *,
        method: InterpolateOptions,
        axis: int,
        index,
        limit,
        limit_direction,
        limit_area,
        copy: bool,
        **kwargs,
    ) -> FloatingArray:
        """
        See NDFrame.interpolate.__doc__.
        """
        # NB: we return type(self) even if copy=False
        if self.dtype.kind == "f":
            if copy:
                data = self._data.copy()
                mask = self._mask.copy()
            else:
                data = self._data
                mask = self._mask
        elif self.dtype.kind in "iu":
            copy = True
            data = self._data.astype("f8")
            mask = self._mask.copy()
        else:
            raise NotImplementedError(
                f"interpolate is not implemented for dtype={self.dtype}"
            )

        missing.interpolate_2d_inplace(
            data,
            method=method,
            axis=0,
            index=index,
            limit=limit,
            limit_direction=limit_direction,
            limit_area=limit_area,
            mask=mask,
            **kwargs,
        )
        if not copy:
            return self  # type: ignore[return-value]
        if self.dtype.kind == "f":
            return type(self)._simple_new(data, mask)  # type: ignore[return-value]
        else:
            from pandas.core.arrays import FloatingArray

            return FloatingArray._simple_new(data, mask)

    def _accumulate(
        self, name: str, *, skipna: bool = True, **kwargs
    ) -> BaseMaskedArray:
        data = self._data
        mask = self._mask

        op = getattr(masked_accumulations, name)
        data, mask = op(data, mask, skipna=skipna, **kwargs)

        return self._simple_new(data, mask)

    # ------------------------------------------------------------------
    # GroupBy Methods

    def _groupby_op(
        self,
        *,
        how: str,
        has_dropped_na: bool,
        min_count: int,
        ngroups: int,
        ids: npt.NDArray[np.intp],
        **kwargs,
    ):
        from pandas.core.groupby.ops import WrappedCythonOp

        kind = WrappedCythonOp.get_kind_from_how(how)
        op = WrappedCythonOp(how=how, kind=kind, has_dropped_na=has_dropped_na)

        # libgroupby functions are responsible for NOT altering mask
        mask = self._mask
        if op.kind != "aggregate":
            result_mask = mask.copy()
        else:
            result_mask = np.zeros(ngroups, dtype=bool)

        if how == "rank" and kwargs.get("na_option") in ["top", "bottom"]:
            result_mask[:] = False

        res_values = op._cython_op_ndim_compat(
            self._data,
            min_count=min_count,
            ngroups=ngroups,
            comp_ids=ids,
            mask=mask,
            result_mask=result_mask,
            **kwargs,
        )

        if op.how == "ohlc":
            arity = op._cython_arity.get(op.how, 1)
            result_mask = np.tile(result_mask, (arity, 1)).T

        if op.how in ["idxmin", "idxmax"]:
            # Result values are indexes to take, keep as ndarray
            return res_values
        else:
            # res_values should already have the correct dtype, we just need to
            #  wrap in a MaskedArray
            return self._maybe_mask_result(res_values, result_mask)


def transpose_homogeneous_masked_arrays(
    masked_arrays: Sequence[BaseMaskedArray],
) -> list[BaseMaskedArray]:
    """Transpose masked arrays in a list, but faster.

    Input should be a list of 1-dim masked arrays of equal length and all have the
    same dtype. The caller is responsible for ensuring validity of input data.
    """
    masked_arrays = list(masked_arrays)
    dtype = masked_arrays[0].dtype

    values = [arr._data.reshape(1, -1) for arr in masked_arrays]
    transposed_values = np.concatenate(
        values,
        axis=0,
        out=np.empty(
            (len(masked_arrays), len(masked_arrays[0])),
            order="F",
            dtype=dtype.numpy_dtype,
        ),
    )

    masks = [arr._mask.reshape(1, -1) for arr in masked_arrays]
    transposed_masks = np.concatenate(
        masks, axis=0, out=np.empty_like(transposed_values, dtype=bool)
    )

    arr_type = dtype.construct_array_type()
    transposed_arrays: list[BaseMaskedArray] = []
    for i in range(transposed_values.shape[1]):
        transposed_arr = arr_type(transposed_values[:, i], mask=transposed_masks[:, i])
        transposed_arrays.append(transposed_arr)

    return transposed_arrays
```
