## Supplementary software v0.2.1 for "Virtual control arms for paediatric myopia trials: external validation of axial-elongation models": numeric.py

```
from __future__ import annotations

import numbers
from typing import (
    TYPE_CHECKING,
    Any,
    Callable,
)

import numpy as np

from pandas._libs import (
    lib,
    missing as libmissing,
)
from pandas.errors import AbstractMethodError
from pandas.util._decorators import cache_readonly

from pandas.core.dtypes.common import (
    is_integer_dtype,
    is_string_dtype,
    pandas_dtype,
)

from pandas.core.arrays.masked import (
    BaseMaskedArray,
    BaseMaskedDtype,
)

if TYPE_CHECKING:
    from collections.abc import Mapping

    import pyarrow

    from pandas._typing import (
        Dtype,
        DtypeObj,
        Self,
        npt,
    )


class NumericDtype(BaseMaskedDtype):
    _default_np_dtype: np.dtype
    _checker: Callable[[Any], bool]  # is_foo_dtype

    def __repr__(self) -> str:
        return f"{self.name}Dtype()"

    @cache_readonly
    def is_signed_integer(self) -> bool:
        return self.kind == "i"

    @cache_readonly
    def is_unsigned_integer(self) -> bool:
        return self.kind == "u"

    @property
    def _is_numeric(self) -> bool:
        return True

    def __from_arrow__(
        self, array: pyarrow.Array | pyarrow.ChunkedArray
    ) -> BaseMaskedArray:
        """
        Construct IntegerArray/FloatingArray from pyarrow Array/ChunkedArray.
        """
        import pyarrow

        from pandas.core.arrays.arrow._arrow_utils import (
            pyarrow_array_to_numpy_and_mask,
        )

        array_class = self.construct_array_type()

        pyarrow_type = pyarrow.from_numpy_dtype(self.type)
        if not array.type.equals(pyarrow_type) and not pyarrow.types.is_null(
            array.type
        ):
            # test_from_arrow_type_error raise for string, but allow
            #  through itemsize conversion GH#31896
            rt_dtype = pandas_dtype(array.type.to_pandas_dtype())
            if rt_dtype.kind not in "iuf":
                # Could allow "c" or potentially disallow float<->int conversion,
                #  but at the moment we specifically test that uint<->int works
                raise TypeError(
                    f"Expected array of {self} type, got {array.type} instead"
                )

            array = array.cast(pyarrow_type)

        if isinstance(array, pyarrow.ChunkedArray):
            # TODO this "if" can be removed when requiring pyarrow >= 10.0, which fixed
            # combine_chunks for empty arrays https://github.com/apache/arrow/pull/13757
            if array.num_chunks == 0:
                array = pyarrow.array([], type=array.type)
            else:
                array = array.combine_chunks()

        data, mask = pyarrow_array_to_numpy_and_mask(array, dtype=self.numpy_dtype)
        return array_class(data.copy(), ~mask, copy=False)

    @classmethod
    def _get_dtype_mapping(cls) -> Mapping[np.dtype, NumericDtype]:
        raise AbstractMethodError(cls)

    @classmethod
    def _standardize_dtype(cls, dtype: NumericDtype | str | np.dtype) -> NumericDtype:
        """
        Convert a string representation or a numpy dtype to NumericDtype.
        """
        if isinstance(dtype, str) and (dtype.startswith(("Int", "UInt", "Float"))):
            # Avoid DeprecationWarning from NumPy about np.dtype("Int64")
            # https://github.com/numpy/numpy/pull/7476
            dtype = dtype.lower()

        if not isinstance(dtype, NumericDtype):
            mapping = cls._get_dtype_mapping()
            try:
                dtype = mapping[np.dtype(dtype)]
            except KeyError as err:
                raise ValueError(f"invalid dtype specified {dtype}") from err
        return dtype

    @classmethod
    def _safe_cast(cls, values: np.ndarray, dtype: np.dtype, copy: bool) -> np.ndarray:
        """
        Safely cast the values to the given dtype.

        "safe" in this context means the casting is lossless.
        """
        raise AbstractMethodError(cls)


def _coerce_to_data_and_mask(
    values, dtype, copy: bool, dtype_cls: type[NumericDtype], default_dtype: np.dtype
):
    checker = dtype_cls._checker

    mask = None
    inferred_type = None

    if dtype is None and hasattr(values, "dtype"):
        if checker(values.dtype):
            dtype = values.dtype

    if dtype is not None:
        dtype = dtype_cls._standardize_dtype(dtype)

    cls = dtype_cls.construct_array_type()
    if isinstance(values, cls):
        values, mask = values._data, values._mask
        if dtype is not None:
            values = values.astype(dtype.numpy_dtype, copy=False)

        if copy:
            values = values.copy()
            mask = mask.copy()
        return values, mask, dtype, inferred_type

    original = values
    if not copy:
        values = np.asarray(values)
    else:
        values = np.array(values, copy=copy)
    inferred_type = None
    if values.dtype == object or is_string_dtype(values.dtype):
        inferred_type = lib.infer_dtype(values, skipna=True)
        if inferred_type == "boolean" and dtype is None:
            name = dtype_cls.__name__.strip("_")
            raise TypeError(f"{values.dtype} cannot be converted to {name}")

    elif values.dtype.kind == "b" and checker(dtype):
        if not copy:
            values = np.asarray(values, dtype=default_dtype)
        else:
            values = np.array(values, dtype=default_dtype, copy=copy)

    elif values.dtype.kind not in "iuf":
        name = dtype_cls.__name__.strip("_")
        raise TypeError(f"{values.dtype} cannot be converted to {name}")

    if values.ndim != 1:
        raise TypeError("values must be a 1D list-like")

    if mask is None:
        if values.dtype.kind in "iu":
            # fastpath
            mask = np.zeros(len(values), dtype=np.bool_)
        else:
            mask = libmissing.is_numeric_na(values)
    else:
        assert len(mask) == len(values)

    if mask.ndim != 1:
        raise TypeError("mask must be a 1D list-like")

    # infer dtype if needed
    if dtype is None:
        dtype = default_dtype
    else:
        dtype = dtype.numpy_dtype

    if is_integer_dtype(dtype) and values.dtype.kind == "f" and len(values) > 0:
        if mask.all():
            values = np.ones(values.shape, dtype=dtype)
        else:
            idx = np.nanargmax(values)
            if int(values[idx]) != original[idx]:
                # We have ints that lost precision during the cast.
                inferred_type = lib.infer_dtype(original, skipna=True)
                if (
                    inferred_type not in ["floating", "mixed-integer-float"]
                    and not mask.any()
                ):
                    values = np.asarray(original, dtype=dtype)
                else:
                    values = np.asarray(original, dtype="object")

    # we copy as need to coerce here
    if mask.any():
        values = values.copy()
        values[mask] = cls._internal_fill_value
    if inferred_type in ("string", "unicode"):
        # casts from str are always safe since they raise
        # a ValueError if the str cannot be parsed into a float
        values = values.astype(dtype, copy=copy)
    else:
        values = dtype_cls._safe_cast(values, dtype, copy=False)

    return values, mask, dtype, inferred_type


class NumericArray(BaseMaskedArray):
    """
    Base class for IntegerArray and FloatingArray.
    """

    _dtype_cls: type[NumericDtype]

    def __init__(
        self, values: np.ndarray, mask: npt.NDArray[np.bool_], copy: bool = False
    ) -> None:
        checker = self._dtype_cls._checker
        if not (isinstance(values, np.ndarray) and checker(values.dtype)):
            descr = (
                "floating"
                if self._dtype_cls.kind == "f"  # type: ignore[comparison-overlap]
                else "integer"
            )
            raise TypeError(
                f"values should be {descr} numpy array. Use "
                "the 'pd.array' function instead"
            )
        if values.dtype == np.float16:
            # If we don't raise here, then accessing self.dtype would raise
            raise TypeError("FloatingArray does not support np.float16 dtype.")

        super().__init__(values, mask, copy=copy)

    @cache_readonly
    def dtype(self) -> NumericDtype:
        mapping = self._dtype_cls._get_dtype_mapping()
        return mapping[self._data.dtype]

    @classmethod
    def _coerce_to_array(
        cls, value, *, dtype: DtypeObj, copy: bool = False
    ) -> tuple[np.ndarray, np.ndarray]:
        dtype_cls = cls._dtype_cls
        default_dtype = dtype_cls._default_np_dtype
        values, mask, _, _ = _coerce_to_data_and_mask(
            value, dtype, copy, dtype_cls, default_dtype
        )
        return values, mask

    @classmethod
    def _from_sequence_of_strings(
        cls, strings, *, dtype: Dtype | None = None, copy: bool = False
    ) -> Self:
        from pandas.core.tools.numeric import to_numeric

        scalars = to_numeric(strings, errors="raise", dtype_backend="numpy_nullable")
        return cls._from_sequence(scalars, dtype=dtype, copy=copy)

    _HANDLED_TYPES = (np.ndarray, numbers.Number)
```
