## Supplementary software v0.2.1 for "Virtual control arms for paediatric myopia trials: external validation of axial-elongation models": numpy_.py

```
from __future__ import annotations

from typing import (
    TYPE_CHECKING,
    Any,
    Literal,
)

import numpy as np

from pandas._libs import lib
from pandas._libs.tslibs import is_supported_dtype
from pandas.compat.numpy import function as nv

from pandas.core.dtypes.astype import astype_array
from pandas.core.dtypes.cast import construct_1d_object_array_from_listlike
from pandas.core.dtypes.common import pandas_dtype
from pandas.core.dtypes.dtypes import NumpyEADtype
from pandas.core.dtypes.missing import isna

from pandas.core import (
    arraylike,
    missing,
    nanops,
    ops,
)
from pandas.core.arraylike import OpsMixin
from pandas.core.arrays._mixins import NDArrayBackedExtensionArray
from pandas.core.construction import ensure_wrapped_if_datetimelike
from pandas.core.strings.object_array import ObjectStringArrayMixin

if TYPE_CHECKING:
    from collections.abc import Callable

    from pandas._typing import (
        AxisInt,
        Dtype,
        FillnaOptions,
        InterpolateOptions,
        NpDtype,
        Scalar,
        Self,
        npt,
    )

    from pandas import Index


# error: Definition of "_concat_same_type" in base class "NDArrayBacked" is
# incompatible with definition in base class "ExtensionArray"
class NumpyExtensionArray(  # type: ignore[misc]
    OpsMixin,
    NDArrayBackedExtensionArray,
    ObjectStringArrayMixin,
):
    """
    A pandas ExtensionArray for NumPy data.

    This is mostly for internal compatibility, and is not especially
    useful on its own.

    Parameters
    ----------
    values : ndarray
        The NumPy ndarray to wrap. Must be 1-dimensional.
    copy : bool, default False
        Whether to copy `values`.

    Attributes
    ----------
    None

    Methods
    -------
    None

    Examples
    --------
    >>> pd.arrays.NumpyExtensionArray(np.array([0, 1, 2, 3]))
    <NumpyExtensionArray>
    [0, 1, 2, 3]
    Length: 4, dtype: int64
    """

    # If you're wondering why pd.Series(cls) doesn't put the array in an
    # ExtensionBlock, search for `ABCNumpyExtensionArray`. We check for
    # that _typ to ensure that users don't unnecessarily use EAs inside
    # pandas internals, which turns off things like block consolidation.
    _typ = "npy_extension"
    __array_priority__ = 1000
    _ndarray: np.ndarray
    _dtype: NumpyEADtype
    _internal_fill_value = np.nan

    # ------------------------------------------------------------------------
    # Constructors

    def __init__(
        self, values: np.ndarray | NumpyExtensionArray, copy: bool = False
    ) -> None:
        if isinstance(values, type(self)):
            values = values._ndarray
        if not isinstance(values, np.ndarray):
            raise ValueError(
                f"'values' must be a NumPy array, not {type(values).__name__}"
            )

        if values.ndim == 0:
            # Technically we support 2, but do not advertise that fact.
            raise ValueError("NumpyExtensionArray must be 1-dimensional.")

        if copy:
            values = values.copy()

        dtype = NumpyEADtype(values.dtype)
        super().__init__(values, dtype)

    @classmethod
    def _from_sequence(
        cls, scalars, *, dtype: Dtype | None = None, copy: bool = False
    ) -> NumpyExtensionArray:
        if isinstance(dtype, NumpyEADtype):
            dtype = dtype._dtype

        # error: Argument "dtype" to "asarray" has incompatible type
        # "Union[ExtensionDtype, str, dtype[Any], dtype[floating[_64Bit]], Type[object],
        # None]"; expected "Union[dtype[Any], None, type, _SupportsDType, str,
        # Union[Tuple[Any, int], Tuple[Any, Union[int, Sequence[int]]], List[Any],
        # _DTypeDict, Tuple[Any, Any]]]"
        result = np.asarray(scalars, dtype=dtype)  # type: ignore[arg-type]
        if (
            result.ndim > 1
            and not hasattr(scalars, "dtype")
            and (dtype is None or dtype == object)
        ):
            # e.g. list-of-tuples
            result = construct_1d_object_array_from_listlike(scalars)

        if copy and result is scalars:
            result = result.copy()
        return cls(result)

    # ------------------------------------------------------------------------
    # Data

    @property
    def dtype(self) -> NumpyEADtype:
        return self._dtype

    # ------------------------------------------------------------------------
    # NumPy Array Interface

    def __array__(
        self, dtype: NpDtype | None = None, copy: bool | None = None
    ) -> np.ndarray:
        if copy is not None:
            # Note: branch avoids `copy=None` for NumPy 1.x support
            return np.array(self._ndarray, dtype=dtype, copy=copy)
        return np.asarray(self._ndarray, dtype=dtype)

    def __array_ufunc__(self, ufunc: np.ufunc, method: str, *inputs, **kwargs):
        # Lightly modified version of
        # https://numpy.org/doc/stable/reference/generated/numpy.lib.mixins.NDArrayOperatorsMixin.html
        # The primary modification is not boxing scalar return values
        # in NumpyExtensionArray, since pandas' ExtensionArrays are 1-d.
        out = kwargs.get("out", ())

        result = arraylike.maybe_dispatch_ufunc_to_dunder_op(
            self, ufunc, method, *inputs, **kwargs
        )
        if result is not NotImplemented:
            return result

        if "out" in kwargs:
            # e.g. test_ufunc_unary
            return arraylike.dispatch_ufunc_with_out(
                self, ufunc, method, *inputs, **kwargs
            )

        if method == "reduce":
            result = arraylike.dispatch_reduction_ufunc(
                self, ufunc, method, *inputs, **kwargs
            )
            if result is not NotImplemented:
                # e.g. tests.series.test_ufunc.TestNumpyReductions
                return result

        # Defer to the implementation of the ufunc on unwrapped values.
        inputs = tuple(
            x._ndarray if isinstance(x, NumpyExtensionArray) else x for x in inputs
        )
        if out:
            kwargs["out"] = tuple(
                x._ndarray if isinstance(x, NumpyExtensionArray) else x for x in out
            )
        result = getattr(ufunc, method)(*inputs, **kwargs)

        if ufunc.nout > 1:
            # multiple return values; re-box array-like results
            return tuple(type(self)(x) for x in result)
        elif method == "at":
            # no return value
            return None
        elif method == "reduce":
            if isinstance(result, np.ndarray):
                # e.g. test_np_reduce_2d
                return type(self)(result)

            # e.g. test_np_max_nested_tuples
            return result
        else:
            # one return value; re-box array-like results
            return type(self)(result)

    # ------------------------------------------------------------------------
    # Pandas ExtensionArray Interface

    def astype(self, dtype, copy: bool = True):
        dtype = pandas_dtype(dtype)

        if dtype == self.dtype:
            if copy:
                return self.copy()
            return self

        result = astype_array(self._ndarray, dtype=dtype, copy=copy)
        return result

    def isna(self) -> np.ndarray:
        return isna(self._ndarray)

    def _validate_scalar(self, fill_value):
        if fill_value is None:
            # Primarily for subclasses
            fill_value = self.dtype.na_value
        return fill_value

    def _values_for_factorize(self) -> tuple[np.ndarray, float | None]:
        if self.dtype.kind in "iub":
            fv = None
        else:
            fv = np.nan
        return self._ndarray, fv

    # Base EA class (and all other EA classes) don't have limit_area keyword
    # This can be removed here as well when the interpolate ffill/bfill method
    # deprecation is enforced
    def _pad_or_backfill(
        self,
        *,
        method: FillnaOptions,
        limit: int | None = None,
        limit_area: Literal["inside", "outside"] | None = None,
        copy: bool = True,
    ) -> Self:
        """
        ffill or bfill along axis=0.
        """
        if copy:
            out_data = self._ndarray.copy()
        else:
            out_data = self._ndarray

        meth = missing.clean_fill_method(method)
        missing.pad_or_backfill_inplace(
            out_data.T,
            method=meth,
            axis=0,
            limit=limit,
            limit_area=limit_area,
        )

        if not copy:
            return self
        return type(self)._simple_new(out_data, dtype=self.dtype)

    def interpolate(
        self,
        *,
        method: InterpolateOptions,
        axis: int,
        index: Index,
        limit,
        limit_direction,
        limit_area,
        copy: bool,
        **kwargs,
    ) -> Self:
        """
        See NDFrame.interpolate.__doc__.
        """
        # NB: we return type(self) even if copy=False
        if not self.dtype._is_numeric:
            raise TypeError(f"Cannot interpolate with {self.dtype} dtype")

        if not copy:
            out_data = self._ndarray
        else:
            out_data = self._ndarray.copy()

        # TODO: assert we have floating dtype?
        missing.interpolate_2d_inplace(
            out_data,
            method=method,
            axis=axis,
            index=index,
            limit=limit,
            limit_direction=limit_direction,
            limit_area=limit_area,
            **kwargs,
        )
        if not copy:
            return self
        return type(self)._simple_new(out_data, dtype=self.dtype)

    # ------------------------------------------------------------------------
    # Reductions

    def any(
        self,
        *,
        axis: AxisInt | None = None,
        out=None,
        keepdims: bool = False,
        skipna: bool = True,
    ):
        nv.validate_any((), {"out": out, "keepdims": keepdims})
        result = nanops.nanany(self._ndarray, axis=axis, skipna=skipna)
        return self._wrap_reduction_result(axis, result)

    def all(
        self,
        *,
        axis: AxisInt | None = None,
        out=None,
        keepdims: bool = False,
        skipna: bool = True,
    ):
        nv.validate_all((), {"out": out, "keepdims": keepdims})
        result = nanops.nanall(self._ndarray, axis=axis, skipna=skipna)
        return self._wrap_reduction_result(axis, result)

    def min(
        self, *, axis: AxisInt | None = None, skipna: bool = True, **kwargs
    ) -> Scalar:
        nv.validate_min((), kwargs)
        result = nanops.nanmin(
            values=self._ndarray, axis=axis, mask=self.isna(), skipna=skipna
        )
        return self._wrap_reduction_result(axis, result)

    def max(
        self, *, axis: AxisInt | None = None, skipna: bool = True, **kwargs
    ) -> Scalar:
        nv.validate_max((), kwargs)
        result = nanops.nanmax(
            values=self._ndarray, axis=axis, mask=self.isna(), skipna=skipna
        )
        return self._wrap_reduction_result(axis, result)

    def sum(
        self,
        *,
        axis: AxisInt | None = None,
        skipna: bool = True,
        min_count: int = 0,
        **kwargs,
    ) -> Scalar:
        nv.validate_sum((), kwargs)
        result = nanops.nansum(
            self._ndarray, axis=axis, skipna=skipna, min_count=min_count
        )
        return self._wrap_reduction_result(axis, result)

    def prod(
        self,
        *,
        axis: AxisInt | None = None,
        skipna: bool = True,
        min_count: int = 0,
        **kwargs,
    ) -> Scalar:
        nv.validate_prod((), kwargs)
        result = nanops.nanprod(
            self._ndarray, axis=axis, skipna=skipna, min_count=min_count
        )
        return self._wrap_reduction_result(axis, result)

    def mean(
        self,
        *,
        axis: AxisInt | None = None,
        dtype: NpDtype | None = None,
        out=None,
        keepdims: bool = False,
        skipna: bool = True,
    ):
        nv.validate_mean((), {"dtype": dtype, "out": out, "keepdims": keepdims})
        result = nanops.nanmean(self._ndarray, axis=axis, skipna=skipna)
        return self._wrap_reduction_result(axis, result)

    def median(
        self,
        *,
        axis: AxisInt | None = None,
        out=None,
        overwrite_input: bool = False,
        keepdims: bool = False,
        skipna: bool = True,
    ):
        nv.validate_median(
            (), {"out": out, "overwrite_input": overwrite_input, "keepdims": keepdims}
        )
        result = nanops.nanmedian(self._ndarray, axis=axis, skipna=skipna)
        return self._wrap_reduction_result(axis, result)

    def std(
        self,
        *,
        axis: AxisInt | None = None,
        dtype: NpDtype | None = None,
        out=None,
        ddof: int = 1,
        keepdims: bool = False,
        skipna: bool = True,
    ):
        nv.validate_stat_ddof_func(
            (), {"dtype": dtype, "out": out, "keepdims": keepdims}, fname="std"
        )
        result = nanops.nanstd(self._ndarray, axis=axis, skipna=skipna, ddof=ddof)
        return self._wrap_reduction_result(axis, result)

    def var(
        self,
        *,
        axis: AxisInt | None = None,
        dtype: NpDtype | None = None,
        out=None,
        ddof: int = 1,
        keepdims: bool = False,
        skipna: bool = True,
    ):
        nv.validate_stat_ddof_func(
            (), {"dtype": dtype, "out": out, "keepdims": keepdims}, fname="var"
        )
        result = nanops.nanvar(self._ndarray, axis=axis, skipna=skipna, ddof=ddof)
        return self._wrap_reduction_result(axis, result)

    def sem(
        self,
        *,
        axis: AxisInt | None = None,
        dtype: NpDtype | None = None,
        out=None,
        ddof: int = 1,
        keepdims: bool = False,
        skipna: bool = True,
    ):
        nv.validate_stat_ddof_func(
            (), {"dtype": dtype, "out": out, "keepdims": keepdims}, fname="sem"
        )
        result = nanops.nansem(self._ndarray, axis=axis, skipna=skipna, ddof=ddof)
        return self._wrap_reduction_result(axis, result)

    def kurt(
        self,
        *,
        axis: AxisInt | None = None,
        dtype: NpDtype | None = None,
        out=None,
        keepdims: bool = False,
        skipna: bool = True,
    ):
        nv.validate_stat_ddof_func(
            (), {"dtype": dtype, "out": out, "keepdims": keepdims}, fname="kurt"
        )
        result = nanops.nankurt(self._ndarray, axis=axis, skipna=skipna)
        return self._wrap_reduction_result(axis, result)

    def skew(
        self,
        *,
        axis: AxisInt | None = None,
        dtype: NpDtype | None = None,
        out=None,
        keepdims: bool = False,
        skipna: bool = True,
    ):
        nv.validate_stat_ddof_func(
            (), {"dtype": dtype, "out": out, "keepdims": keepdims}, fname="skew"
        )
        result = nanops.nanskew(self._ndarray, axis=axis, skipna=skipna)
        return self._wrap_reduction_result(axis, result)

    # ------------------------------------------------------------------------
    # Additional Methods

    def to_numpy(
        self,
        dtype: npt.DTypeLike | None = None,
        copy: bool = False,
        na_value: object = lib.no_default,
    ) -> np.ndarray:
        mask = self.isna()
        if na_value is not lib.no_default and mask.any():
            result = self._ndarray.copy()
            result[mask] = na_value
        else:
            result = self._ndarray

        result = np.asarray(result, dtype=dtype)

        if copy and result is self._ndarray:
            result = result.copy()

        return result

    # ------------------------------------------------------------------------
    # Ops

    def __invert__(self) -> NumpyExtensionArray:
        return type(self)(~self._ndarray)

    def __neg__(self) -> NumpyExtensionArray:
        return type(self)(-self._ndarray)

    def __pos__(self) -> NumpyExtensionArray:
        return type(self)(+self._ndarray)

    def __abs__(self) -> NumpyExtensionArray:
        return type(self)(abs(self._ndarray))

    def _cmp_method(self, other, op):
        if isinstance(other, NumpyExtensionArray):
            other = other._ndarray

        other = ops.maybe_prepare_scalar_for_op(other, (len(self),))
        pd_op = ops.get_array_op(op)
        other = ensure_wrapped_if_datetimelike(other)
        result = pd_op(self._ndarray, other)

        if op is divmod or op is ops.rdivmod:
            a, b = result
            if isinstance(a, np.ndarray):
                # for e.g. op vs TimedeltaArray, we may already
                #  have an ExtensionArray, in which case we do not wrap
                return self._wrap_ndarray_result(a), self._wrap_ndarray_result(b)
            return a, b

        if isinstance(result, np.ndarray):
            # for e.g. multiplication vs TimedeltaArray, we may already
            #  have an ExtensionArray, in which case we do not wrap
            return self._wrap_ndarray_result(result)
        return result

    _arith_method = _cmp_method

    def _wrap_ndarray_result(self, result: np.ndarray):
        # If we have timedelta64[ns] result, return a TimedeltaArray instead
        #  of a NumpyExtensionArray
        if result.dtype.kind == "m" and is_supported_dtype(result.dtype):
            from pandas.core.arrays import TimedeltaArray

            return TimedeltaArray._simple_new(result, dtype=result.dtype)
        return type(self)(result)

    def _formatter(self, boxed: bool = False) -> Callable[[Any], str | None]:
        # NEP 51: https://github.com/numpy/numpy/pull/22449
        if self.dtype.kind in "SU":
            return "'{}'".format
        elif self.dtype == "object":
            return repr
        else:
            return str
```
