## Supplementary software v0.2.1 for "Virtual control arms for paediatric myopia trials: external validation of axial-elongation models": period.py

```
from __future__ import annotations

from datetime import timedelta
import operator
from typing import (
    TYPE_CHECKING,
    Any,
    Callable,
    Literal,
    TypeVar,
    cast,
    overload,
)
import warnings

import numpy as np

from pandas._libs import (
    algos as libalgos,
    lib,
)
from pandas._libs.arrays import NDArrayBacked
from pandas._libs.tslibs import (
    BaseOffset,
    NaT,
    NaTType,
    Timedelta,
    add_overflowsafe,
    astype_overflowsafe,
    dt64arr_to_periodarr as c_dt64arr_to_periodarr,
    get_unit_from_dtype,
    iNaT,
    parsing,
    period as libperiod,
    to_offset,
)
from pandas._libs.tslibs.dtypes import (
    FreqGroup,
    PeriodDtypeBase,
    freq_to_period_freqstr,
)
from pandas._libs.tslibs.fields import isleapyear_arr
from pandas._libs.tslibs.offsets import (
    Tick,
    delta_to_tick,
)
from pandas._libs.tslibs.period import (
    DIFFERENT_FREQ,
    IncompatibleFrequency,
    Period,
    get_period_field_arr,
    period_asfreq_arr,
)
from pandas.util._decorators import (
    cache_readonly,
    doc,
)
from pandas.util._exceptions import find_stack_level

from pandas.core.dtypes.common import (
    ensure_object,
    pandas_dtype,
)
from pandas.core.dtypes.dtypes import (
    DatetimeTZDtype,
    PeriodDtype,
)
from pandas.core.dtypes.generic import (
    ABCIndex,
    ABCPeriodIndex,
    ABCSeries,
    ABCTimedeltaArray,
)
from pandas.core.dtypes.missing import isna

from pandas.core.arrays import datetimelike as dtl
import pandas.core.common as com

if TYPE_CHECKING:
    from collections.abc import Sequence

    from pandas._typing import (
        AnyArrayLike,
        Dtype,
        FillnaOptions,
        NpDtype,
        NumpySorter,
        NumpyValueArrayLike,
        Self,
        npt,
    )

    from pandas.core.arrays import (
        DatetimeArray,
        TimedeltaArray,
    )
    from pandas.core.arrays.base import ExtensionArray


BaseOffsetT = TypeVar("BaseOffsetT", bound=BaseOffset)


_shared_doc_kwargs = {
    "klass": "PeriodArray",
}


def _field_accessor(name: str, docstring: str | None = None):
    def f(self):
        base = self.dtype._dtype_code
        result = get_period_field_arr(name, self.asi8, base)
        return result

    f.__name__ = name
    f.__doc__ = docstring
    return property(f)


# error: Definition of "_concat_same_type" in base class "NDArrayBacked" is
# incompatible with definition in base class "ExtensionArray"
class PeriodArray(dtl.DatelikeOps, libperiod.PeriodMixin):  # type: ignore[misc]
    """
    Pandas ExtensionArray for storing Period data.

    Users should use :func:`~pandas.array` to create new instances.

    Parameters
    ----------
    values : Union[PeriodArray, Series[period], ndarray[int], PeriodIndex]
        The data to store. These should be arrays that can be directly
        converted to ordinals without inference or copy (PeriodArray,
        ndarray[int64]), or a box around such an array (Series[period],
        PeriodIndex).
    dtype : PeriodDtype, optional
        A PeriodDtype instance from which to extract a `freq`. If both
        `freq` and `dtype` are specified, then the frequencies must match.
    freq : str or DateOffset
        The `freq` to use for the array. Mostly applicable when `values`
        is an ndarray of integers, when `freq` is required. When `values`
        is a PeriodArray (or box around), it's checked that ``values.freq``
        matches `freq`.
    copy : bool, default False
        Whether to copy the ordinals before storing.

    Attributes
    ----------
    None

    Methods
    -------
    None

    See Also
    --------
    Period: Represents a period of time.
    PeriodIndex : Immutable Index for period data.
    period_range: Create a fixed-frequency PeriodArray.
    array: Construct a pandas array.

    Notes
    -----
    There are two components to a PeriodArray

    - ordinals : integer ndarray
    - freq : pd.tseries.offsets.Offset

    The values are physically stored as a 1-D ndarray of integers. These are
    called "ordinals" and represent some kind of offset from a base.

    The `freq` indicates the span covered by each element of the array.
    All elements in the PeriodArray have the same `freq`.

    Examples
    --------
    >>> pd.arrays.PeriodArray(pd.PeriodIndex(['2023-01-01',
    ...                                       '2023-01-02'], freq='D'))
    <PeriodArray>
    ['2023-01-01', '2023-01-02']
    Length: 2, dtype: period[D]
    """

    # array priority higher than numpy scalars
    __array_priority__ = 1000
    _typ = "periodarray"  # ABCPeriodArray
    _internal_fill_value = np.int64(iNaT)
    _recognized_scalars = (Period,)
    _is_recognized_dtype = lambda x: isinstance(
        x, PeriodDtype
    )  # check_compatible_with checks freq match
    _infer_matches = ("period",)

    @property
    def _scalar_type(self) -> type[Period]:
        return Period

    # Names others delegate to us
    _other_ops: list[str] = []
    _bool_ops: list[str] = ["is_leap_year"]
    _object_ops: list[str] = ["start_time", "end_time", "freq"]
    _field_ops: list[str] = [
        "year",
        "month",
        "day",
        "hour",
        "minute",
        "second",
        "weekofyear",
        "weekday",
        "week",
        "dayofweek",
        "day_of_week",
        "dayofyear",
        "day_of_year",
        "quarter",
        "qyear",
        "days_in_month",
        "daysinmonth",
    ]
    _datetimelike_ops: list[str] = _field_ops + _object_ops + _bool_ops
    _datetimelike_methods: list[str] = ["strftime", "to_timestamp", "asfreq"]

    _dtype: PeriodDtype

    # --------------------------------------------------------------------
    # Constructors

    def __init__(
        self, values, dtype: Dtype | None = None, freq=None, copy: bool = False
    ) -> None:
        if freq is not None:
            # GH#52462
            warnings.warn(
                "The 'freq' keyword in the PeriodArray constructor is deprecated "
                "and will be removed in a future version. Pass 'dtype' instead",
                FutureWarning,
                stacklevel=find_stack_level(),
            )
            freq = validate_dtype_freq(dtype, freq)
            dtype = PeriodDtype(freq)

        if dtype is not None:
            dtype = pandas_dtype(dtype)
            if not isinstance(dtype, PeriodDtype):
                raise ValueError(f"Invalid dtype {dtype} for PeriodArray")

        if isinstance(values, ABCSeries):
            values = values._values
            if not isinstance(values, type(self)):
                raise TypeError("Incorrect dtype")

        elif isinstance(values, ABCPeriodIndex):
            values = values._values

        if isinstance(values, type(self)):
            if dtype is not None and dtype != values.dtype:
                raise raise_on_incompatible(values, dtype.freq)
            values, dtype = values._ndarray, values.dtype

        if not copy:
            values = np.asarray(values, dtype="int64")
        else:
            values = np.array(values, dtype="int64", copy=copy)
        if dtype is None:
            raise ValueError("dtype is not specified and cannot be inferred")
        dtype = cast(PeriodDtype, dtype)
        NDArrayBacked.__init__(self, values, dtype)

    # error: Signature of "_simple_new" incompatible with supertype "NDArrayBacked"
    @classmethod
    def _simple_new(  # type: ignore[override]
        cls,
        values: npt.NDArray[np.int64],
        dtype: PeriodDtype,
    ) -> Self:
        # alias for PeriodArray.__init__
        assertion_msg = "Should be numpy array of type i8"
        assert isinstance(values, np.ndarray) and values.dtype == "i8", assertion_msg
        return cls(values, dtype=dtype)

    @classmethod
    def _from_sequence(
        cls,
        scalars,
        *,
        dtype: Dtype | None = None,
        copy: bool = False,
    ) -> Self:
        if dtype is not None:
            dtype = pandas_dtype(dtype)
        if dtype and isinstance(dtype, PeriodDtype):
            freq = dtype.freq
        else:
            freq = None

        if isinstance(scalars, cls):
            validate_dtype_freq(scalars.dtype, freq)
            if copy:
                scalars = scalars.copy()
            return scalars

        periods = np.asarray(scalars, dtype=object)

        freq = freq or libperiod.extract_freq(periods)
        ordinals = libperiod.extract_ordinals(periods, freq)
        dtype = PeriodDtype(freq)
        return cls(ordinals, dtype=dtype)

    @classmethod
    def _from_sequence_of_strings(
        cls, strings, *, dtype: Dtype | None = None, copy: bool = False
    ) -> Self:
        return cls._from_sequence(strings, dtype=dtype, copy=copy)

    @classmethod
    def _from_datetime64(cls, data, freq, tz=None) -> Self:
        """
        Construct a PeriodArray from a datetime64 array

        Parameters
        ----------
        data : ndarray[datetime64[ns], datetime64[ns, tz]]
        freq : str or Tick
        tz : tzinfo, optional

        Returns
        -------
        PeriodArray[freq]
        """
        if isinstance(freq, BaseOffset):
            freq = freq_to_period_freqstr(freq.n, freq.name)
        data, freq = dt64arr_to_periodarr(data, freq, tz)
        dtype = PeriodDtype(freq)
        return cls(data, dtype=dtype)

    @classmethod
    def _generate_range(cls, start, end, periods, freq):
        periods = dtl.validate_periods(periods)

        if freq is not None:
            freq = Period._maybe_convert_freq(freq)

        if start is not None or end is not None:
            subarr, freq = _get_ordinal_range(start, end, periods, freq)
        else:
            raise ValueError("Not enough parameters to construct Period range")

        return subarr, freq

    @classmethod
    def _from_fields(cls, *, fields: dict, freq) -> Self:
        subarr, freq = _range_from_fields(freq=freq, **fields)
        dtype = PeriodDtype(freq)
        return cls._simple_new(subarr, dtype=dtype)

    # -----------------------------------------------------------------
    # DatetimeLike Interface

    # error: Argument 1 of "_unbox_scalar" is incompatible with supertype
    # "DatetimeLikeArrayMixin"; supertype defines the argument type as
    # "Union[Union[Period, Any, Timedelta], NaTType]"
    def _unbox_scalar(  # type: ignore[override]
        self,
        value: Period | NaTType,
    ) -> np.int64:
        if value is NaT:
            # error: Item "Period" of "Union[Period, NaTType]" has no attribute "value"
            return np.int64(value._value)  # type: ignore[union-attr]
        elif isinstance(value, self._scalar_type):
            self._check_compatible_with(value)
            return np.int64(value.ordinal)
        else:
            raise ValueError(f"'value' should be a Period. Got '{value}' instead.")

    def _scalar_from_string(self, value: str) -> Period:
        return Period(value, freq=self.freq)

    # error: Argument 1 of "_check_compatible_with" is incompatible with
    # supertype "DatetimeLikeArrayMixin"; supertype defines the argument type
    # as "Period | Timestamp | Timedelta | NaTType"
    def _check_compatible_with(self, other: Period | NaTType | PeriodArray) -> None:  # type: ignore[override]
        if other is NaT:
            return
        # error: Item "NaTType" of "Period | NaTType | PeriodArray" has no
        # attribute "freq"
        self._require_matching_freq(other.freq)  # type: ignore[union-attr]

    # --------------------------------------------------------------------
    # Data / Attributes

    @cache_readonly
    def dtype(self) -> PeriodDtype:
        return self._dtype

    # error: Cannot override writeable attribute with read-only property
    @property  # type: ignore[override]
    def freq(self) -> BaseOffset:
        """
        Return the frequency object for this PeriodArray.
        """
        return self.dtype.freq

    @property
    def freqstr(self) -> str:
        return freq_to_period_freqstr(self.freq.n, self.freq.name)

    def __array__(
        self, dtype: NpDtype | None = None, copy: bool | None = None
    ) -> np.ndarray:
        if dtype == "i8":
            # For NumPy 1.x compatibility we cannot use copy=None.  And
            # `copy=False` has the meaning of `copy=None` here:
            if not copy:
                return np.asarray(self.asi8, dtype=dtype)
            else:
                return np.array(self.asi8, dtype=dtype)

        if copy is False:
            warnings.warn(
                "Starting with NumPy 2.0, the behavior of the 'copy' keyword has "
                "changed and passing 'copy=False' raises an error when returning "
                "a zero-copy NumPy array is not possible. pandas will follow "
                "this behavior starting with pandas 3.0.\nThis conversion to "
                "NumPy requires a copy, but 'copy=False' was passed. Consider "
                "using 'np.asarray(..)' instead.",
                FutureWarning,
                stacklevel=find_stack_level(),
            )

        if dtype == bool:
            return ~self._isnan

        # This will raise TypeError for non-object dtypes
        return np.array(list(self), dtype=object)

    def __arrow_array__(self, type=None):
        """
        Convert myself into a pyarrow Array.
        """
        import pyarrow

        from pandas.core.arrays.arrow.extension_types import ArrowPeriodType

        if type is not None:
            if pyarrow.types.is_integer(type):
                return pyarrow.array(self._ndarray, mask=self.isna(), type=type)
            elif isinstance(type, ArrowPeriodType):
                # ensure we have the same freq
                if self.freqstr != type.freq:
                    raise TypeError(
                        "Not supported to convert PeriodArray to array with different "
                        f"'freq' ({self.freqstr} vs {type.freq})"
                    )
            else:
                raise TypeError(
                    f"Not supported to convert PeriodArray to '{type}' type"
                )

        period_type = ArrowPeriodType(self.freqstr)
        storage_array = pyarrow.array(self._ndarray, mask=self.isna(), type="int64")
        return pyarrow.ExtensionArray.from_storage(period_type, storage_array)

    # --------------------------------------------------------------------
    # Vectorized analogues of Period properties

    year = _field_accessor(
        "year",
        """
        The year of the period.

        Examples
        --------
        >>> idx = pd.PeriodIndex(["2023", "2024", "2025"], freq="Y")
        >>> idx.year
        Index([2023, 2024, 2025], dtype='int64')
        """,
    )
    month = _field_accessor(
        "month",
        """
        The month as January=1, December=12.

        Examples
        --------
        >>> idx = pd.PeriodIndex(["2023-01", "2023-02", "2023-03"], freq="M")
        >>> idx.month
        Index([1, 2, 3], dtype='int64')
        """,
    )
    day = _field_accessor(
        "day",
        """
        The days of the period.

        Examples
        --------
        >>> idx = pd.PeriodIndex(['2020-01-31', '2020-02-28'], freq='D')
        >>> idx.day
        Index([31, 28], dtype='int64')
        """,
    )
    hour = _field_accessor(
        "hour",
        """
        The hour of the period.

        Examples
        --------
        >>> idx = pd.PeriodIndex(["2023-01-01 10:00", "2023-01-01 11:00"], freq='h')
        >>> idx.hour
        Index([10, 11], dtype='int64')
        """,
    )
    minute = _field_accessor(
        "minute",
        """
        The minute of the period.

        Examples
        --------
        >>> idx = pd.PeriodIndex(["2023-01-01 10:30:00",
        ...                       "2023-01-01 11:50:00"], freq='min')
        >>> idx.minute
        Index([30, 50], dtype='int64')
        """,
    )
    second = _field_accessor(
        "second",
        """
        The second of the period.

        Examples
        --------
        >>> idx = pd.PeriodIndex(["2023-01-01 10:00:30",
        ...                       "2023-01-01 10:00:31"], freq='s')
        >>> idx.second
        Index([30, 31], dtype='int64')
        """,
    )
    weekofyear = _field_accessor(
        "week",
        """
        The week ordinal of the year.

        Examples
        --------
        >>> idx = pd.PeriodIndex(["2023-01", "2023-02", "2023-03"], freq="M")
        >>> idx.week  # It can be written `weekofyear`
        Index([5, 9, 13], dtype='int64')
        """,
    )
    week = weekofyear
    day_of_week = _field_accessor(
        "day_of_week",
        """
        The day of the week with Monday=0, Sunday=6.

        Examples
        --------
        >>> idx = pd.PeriodIndex(["2023-01-01", "2023-01-02", "2023-01-03"], freq="D")
        >>> idx.weekday
        Index([6, 0, 1], dtype='int64')
        """,
    )
    dayofweek = day_of_week
    weekday = dayofweek
    dayofyear = day_of_year = _field_accessor(
        "day_of_year",
        """
        The ordinal day of the year.

        Examples
        --------
        >>> idx = pd.PeriodIndex(["2023-01-10", "2023-02-01", "2023-03-01"], freq="D")
        >>> idx.dayofyear
        Index([10, 32, 60], dtype='int64')

        >>> idx = pd.PeriodIndex(["2023", "2024", "2025"], freq="Y")
        >>> idx
        PeriodIndex(['2023', '2024', '2025'], dtype='period[Y-DEC]')
        >>> idx.dayofyear
        Index([365, 366, 365], dtype='int64')
        """,
    )
    quarter = _field_accessor(
        "quarter",
        """
        The quarter of the date.

        Examples
        --------
        >>> idx = pd.PeriodIndex(["2023-01", "2023-02", "2023-03"], freq="M")
        >>> idx.quarter
        Index([1, 1, 1], dtype='int64')
        """,
    )
    qyear = _field_accessor("qyear")
    days_in_month = _field_accessor(
        "days_in_month",
        """
        The number of days in the month.

        Examples
        --------
        For Series:

        >>> period = pd.period_range('2020-1-1 00:00', '2020-3-1 00:00', freq='M')
        >>> s = pd.Series(period)
        >>> s
        0   2020-01
        1   2020-02
        2   2020-03
        dtype: period[M]
        >>> s.dt.days_in_month
        0    31
        1    29
        2    31
        dtype: int64

        For PeriodIndex:

        >>> idx = pd.PeriodIndex(["2023-01", "2023-02", "2023-03"], freq="M")
        >>> idx.days_in_month   # It can be also entered as `daysinmonth`
        Index([31, 28, 31], dtype='int64')
        """,
    )
    daysinmonth = days_in_month

    @property
    def is_leap_year(self) -> npt.NDArray[np.bool_]:
        """
        Logical indicating if the date belongs to a leap year.

        Examples
        --------
        >>> idx = pd.PeriodIndex(["2023", "2024", "2025"], freq="Y")
        >>> idx.is_leap_year
        array([False,  True, False])
        """
        return isleapyear_arr(np.asarray(self.year))

    def to_timestamp(self, freq=None, how: str = "start") -> DatetimeArray:
        """
        Cast to DatetimeArray/Index.

        Parameters
        ----------
        freq : str or DateOffset, optional
            Target frequency. The default is 'D' for week or longer,
            's' otherwise.
        how : {'s', 'e', 'start', 'end'}
            Whether to use the start or end of the time period being converted.

        Returns
        -------
        DatetimeArray/Index

        Examples
        --------
        >>> idx = pd.PeriodIndex(["2023-01", "2023-02", "2023-03"], freq="M")
        >>> idx.to_timestamp()
        DatetimeIndex(['2023-01-01', '2023-02-01', '2023-03-01'],
        dtype='datetime64[ns]', freq='MS')
        """
        from pandas.core.arrays import DatetimeArray

        how = libperiod.validate_end_alias(how)

        end = how == "E"
        if end:
            if freq == "B" or self.freq == "B":
                # roll forward to ensure we land on B date
                adjust = Timedelta(1, "D") - Timedelta(1, "ns")
                return self.to_timestamp(how="start") + adjust
            else:
                adjust = Timedelta(1, "ns")
                return (self + self.freq).to_timestamp(how="start") - adjust

        if freq is None:
            freq_code = self._dtype._get_to_timestamp_base()
            dtype = PeriodDtypeBase(freq_code, 1)
            freq = dtype._freqstr
            base = freq_code
        else:
            freq = Period._maybe_convert_freq(freq)
            base = freq._period_dtype_code

        new_parr = self.asfreq(freq, how=how)

        new_data = libperiod.periodarr_to_dt64arr(new_parr.asi8, base)
        dta = DatetimeArray._from_sequence(new_data)

        if self.freq.name == "B":
            # See if we can retain BDay instead of Day in cases where
            #  len(self) is too small for infer_freq to distinguish between them
            diffs = libalgos.unique_deltas(self.asi8)
            if len(diffs) == 1:
                diff = diffs[0]
                if diff == self.dtype._n:
                    dta._freq = self.freq
                elif diff == 1:
                    dta._freq = self.freq.base
                # TODO: other cases?
            return dta
        else:
            return dta._with_freq("infer")

    # --------------------------------------------------------------------

    def _box_func(self, x) -> Period | NaTType:
        return Period._from_ordinal(ordinal=x, freq=self.freq)

    @doc(**_shared_doc_kwargs, other="PeriodIndex", other_name="PeriodIndex")
    def asfreq(self, freq=None, how: str = "E") -> Self:
        """
        Convert the {klass} to the specified frequency `freq`.

        Equivalent to applying :meth:`pandas.Period.asfreq` with the given arguments
        to each :class:`~pandas.Period` in this {klass}.

        Parameters
        ----------
        freq : str
            A frequency.
        how : str {{'E', 'S'}}, default 'E'
            Whether the elements should be aligned to the end
            or start within pa period.

            * 'E', 'END', or 'FINISH' for end,
            * 'S', 'START', or 'BEGIN' for start.

            January 31st ('END') vs. January 1st ('START') for example.

        Returns
        -------
        {klass}
            The transformed {klass} with the new frequency.

        See Also
        --------
        {other}.asfreq: Convert each Period in a {other_name} to the given frequency.
        Period.asfreq : Convert a :class:`~pandas.Period` object to the given frequency.

        Examples
        --------
        >>> pidx = pd.period_range('2010-01-01', '2015-01-01', freq='Y')
        >>> pidx
        PeriodIndex(['2010', '2011', '2012', '2013', '2014', '2015'],
        dtype='period[Y-DEC]')

        >>> pidx.asfreq('M')
        PeriodIndex(['2010-12', '2011-12', '2012-12', '2013-12', '2014-12',
        '2015-12'], dtype='period[M]')

        >>> pidx.asfreq('M', how='S')
        PeriodIndex(['2010-01', '2011-01', '2012-01', '2013-01', '2014-01',
        '2015-01'], dtype='period[M]')
        """
        how = libperiod.validate_end_alias(how)
        if isinstance(freq, BaseOffset) and hasattr(freq, "_period_dtype_code"):
            freq = PeriodDtype(freq)._freqstr
        freq = Period._maybe_convert_freq(freq)

        base1 = self._dtype._dtype_code
        base2 = freq._period_dtype_code

        asi8 = self.asi8
        # self.freq.n can't be negative or 0
        end = how == "E"
        if end:
            ordinal = asi8 + self.dtype._n - 1
        else:
            ordinal = asi8

        new_data = period_asfreq_arr(ordinal, base1, base2, end)

        if self._hasna:
            new_data[self._isnan] = iNaT

        dtype = PeriodDtype(freq)
        return type(self)(new_data, dtype=dtype)

    # ------------------------------------------------------------------
    # Rendering Methods

    def _formatter(self, boxed: bool = False):
        if boxed:
            return str
        return "'{}'".format

    def _format_native_types(
        self, *, na_rep: str | float = "NaT", date_format=None, **kwargs
    ) -> npt.NDArray[np.object_]:
        """
        actually format my specific types
        """
        return libperiod.period_array_strftime(
            self.asi8, self.dtype._dtype_code, na_rep, date_format
        )

    # ------------------------------------------------------------------

    def astype(self, dtype, copy: bool = True):
        # We handle Period[T] -> Period[U]
        # Our parent handles everything else.
        dtype = pandas_dtype(dtype)
        if dtype == self._dtype:
            if not copy:
                return self
            else:
                return self.copy()
        if isinstance(dtype, PeriodDtype):
            return self.asfreq(dtype.freq)

        if lib.is_np_dtype(dtype, "M") or isinstance(dtype, DatetimeTZDtype):
            # GH#45038 match PeriodIndex behavior.
            tz = getattr(dtype, "tz", None)
            unit = dtl.dtype_to_unit(dtype)
            return self.to_timestamp().tz_localize(tz).as_unit(unit)

        return super().astype(dtype, copy=copy)

    def searchsorted(
        self,
        value: NumpyValueArrayLike | ExtensionArray,
        side: Literal["left", "right"] = "left",
        sorter: NumpySorter | None = None,
    ) -> npt.NDArray[np.intp] | np.intp:
        npvalue = self._validate_setitem_value(value).view("M8[ns]")

        # Cast to M8 to get datetime-like NaT placement,
        #  similar to dtl._period_dispatch
        m8arr = self._ndarray.view("M8[ns]")
        return m8arr.searchsorted(npvalue, side=side, sorter=sorter)

    def _pad_or_backfill(
        self,
        *,
        method: FillnaOptions,
        limit: int | None = None,
        limit_area: Literal["inside", "outside"] | None = None,
        copy: bool = True,
    ) -> Self:
        # view as dt64 so we get treated as timelike in core.missing,
        #  similar to dtl._period_dispatch
        dta = self.view("M8[ns]")
        result = dta._pad_or_backfill(
            method=method, limit=limit, limit_area=limit_area, copy=copy
        )
        if copy:
            return cast("Self", result.view(self.dtype))
        else:
            return self

    def fillna(
        self, value=None, method=None, limit: int | None = None, copy: bool = True
    ) -> Self:
        if method is not None:
            # view as dt64 so we get treated as timelike in core.missing,
            #  similar to dtl._period_dispatch
            dta = self.view("M8[ns]")
            result = dta.fillna(value=value, method=method, limit=limit, copy=copy)
            # error: Incompatible return value type (got "Union[ExtensionArray,
            # ndarray[Any, Any]]", expected "PeriodArray")
            return result.view(self.dtype)  # type: ignore[return-value]
        return super().fillna(value=value, method=method, limit=limit, copy=copy)

    # ------------------------------------------------------------------
    # Arithmetic Methods

    def _addsub_int_array_or_scalar(
        self, other: np.ndarray | int, op: Callable[[Any, Any], Any]
    ) -> Self:
        """
        Add or subtract array of integers.

        Parameters
        ----------
        other : np.ndarray[int64] or int
        op : {operator.add, operator.sub}

        Returns
        -------
        result : PeriodArray
        """
        assert op in [operator.add, operator.sub]
        if op is operator.sub:
            other = -other
        res_values = add_overflowsafe(self.asi8, np.asarray(other, dtype="i8"))
        return type(self)(res_values, dtype=self.dtype)

    def _add_offset(self, other: BaseOffset):
        assert not isinstance(other, Tick)

        self._require_matching_freq(other, base=True)
        return self._addsub_int_array_or_scalar(other.n, operator.add)

    # TODO: can we de-duplicate with Period._add_timedeltalike_scalar?
    def _add_timedeltalike_scalar(self, other):
        """
        Parameters
        ----------
        other : timedelta, Tick, np.timedelta64

        Returns
        -------
        PeriodArray
        """
        if not isinstance(self.freq, Tick):
            # We cannot add timedelta-like to non-tick PeriodArray
            raise raise_on_incompatible(self, other)

        if isna(other):
            # i.e. np.timedelta64("NaT")
            return super()._add_timedeltalike_scalar(other)

        td = np.asarray(Timedelta(other).asm8)
        return self._add_timedelta_arraylike(td)

    def _add_timedelta_arraylike(
        self, other: TimedeltaArray | npt.NDArray[np.timedelta64]
    ) -> Self:
        """
        Parameters
        ----------
        other : TimedeltaArray or ndarray[timedelta64]

        Returns
        -------
        PeriodArray
        """
        if not self.dtype._is_tick_like():
            # We cannot add timedelta-like to non-tick PeriodArray
            raise TypeError(
                f"Cannot add or subtract timedelta64[ns] dtype from {self.dtype}"
            )

        dtype = np.dtype(f"m8[{self.dtype._td64_unit}]")

        # Similar to _check_timedeltalike_freq_compat, but we raise with a
        #  more specific exception message if necessary.
        try:
            delta = astype_overflowsafe(
                np.asarray(other), dtype=dtype, copy=False, round_ok=False
            )
        except ValueError as err:
            # e.g. if we have minutes freq and try to add 30s
            # "Cannot losslessly convert units"
            raise IncompatibleFrequency(
                "Cannot add/subtract timedelta-like from PeriodArray that is "
                "not an integer multiple of the PeriodArray's freq."
            ) from err

        res_values = add_overflowsafe(self.asi8, np.asarray(delta.view("i8")))
        return type(self)(res_values, dtype=self.dtype)

    def _check_timedeltalike_freq_compat(self, other):
        """
        Arithmetic operations with timedelta-like scalars or array `other`
        are only valid if `other` is an integer multiple of `self.freq`.
        If the operation is valid, find that integer multiple.  Otherwise,
        raise because the operation is invalid.

        Parameters
        ----------
        other : timedelta, np.timedelta64, Tick,
                ndarray[timedelta64], TimedeltaArray, TimedeltaIndex

        Returns
        -------
        multiple : int or ndarray[int64]

        Raises
        ------
        IncompatibleFrequency
        """
        assert self.dtype._is_tick_like()  # checked by calling function

        dtype = np.dtype(f"m8[{self.dtype._td64_unit}]")

        if isinstance(other, (timedelta, np.timedelta64, Tick)):
            td = np.asarray(Timedelta(other).asm8)
        else:
            td = np.asarray(other)

        try:
            delta = astype_overflowsafe(td, dtype=dtype, copy=False, round_ok=False)
        except ValueError as err:
            raise raise_on_incompatible(self, other) from err

        delta = delta.view("i8")
        return lib.item_from_zerodim(delta)


def raise_on_incompatible(left, right) -> IncompatibleFrequency:
    """
    Helper function to render a consistent error message when raising
    IncompatibleFrequency.

    Parameters
    ----------
    left : PeriodArray
    right : None, DateOffset, Period, ndarray, or timedelta-like

    Returns
    -------
    IncompatibleFrequency
        Exception to be raised by the caller.
    """
    # GH#24283 error message format depends on whether right is scalar
    if isinstance(right, (np.ndarray, ABCTimedeltaArray)) or right is None:
        other_freq = None
    elif isinstance(right, BaseOffset):
        other_freq = freq_to_period_freqstr(right.n, right.name)
    elif isinstance(right, (ABCPeriodIndex, PeriodArray, Period)):
        other_freq = right.freqstr
    else:
        other_freq = delta_to_tick(Timedelta(right)).freqstr

    own_freq = freq_to_period_freqstr(left.freq.n, left.freq.name)
    msg = DIFFERENT_FREQ.format(
        cls=type(left).__name__, own_freq=own_freq, other_freq=other_freq
    )
    return IncompatibleFrequency(msg)


# -------------------------------------------------------------------
# Constructor Helpers


def period_array(
    data: Sequence[Period | str | None] | AnyArrayLike,
    freq: str | Tick | BaseOffset | None = None,
    copy: bool = False,
) -> PeriodArray:
    """
    Construct a new PeriodArray from a sequence of Period scalars.

    Parameters
    ----------
    data : Sequence of Period objects
        A sequence of Period objects. These are required to all have
        the same ``freq.`` Missing values can be indicated by ``None``
        or ``pandas.NaT``.
    freq : str, Tick, or Offset
        The frequency of every element of the array. This can be specified
        to avoid inferring the `freq` from `data`.
    copy : bool, default False
        Whether to ensure a copy of the data is made.

    Returns
    -------
    PeriodArray

    See Also
    --------
    PeriodArray
    pandas.PeriodIndex

    Examples
    --------
    >>> period_array([pd.Period('2017', freq='Y'),
    ...               pd.Period('2018', freq='Y')])
    <PeriodArray>
    ['2017', '2018']
    Length: 2, dtype: period[Y-DEC]

    >>> period_array([pd.Period('2017', freq='Y'),
    ...               pd.Period('2018', freq='Y'),
    ...               pd.NaT])
    <PeriodArray>
    ['2017', '2018', 'NaT']
    Length: 3, dtype: period[Y-DEC]

    Integers that look like years are handled

    >>> period_array([2000, 2001, 2002], freq='D')
    <PeriodArray>
    ['2000-01-01', '2001-01-01', '2002-01-01']
    Length: 3, dtype: period[D]

    Datetime-like strings may also be passed

    >>> period_array(['2000-Q1', '2000-Q2', '2000-Q3', '2000-Q4'], freq='Q')
    <PeriodArray>
    ['2000Q1', '2000Q2', '2000Q3', '2000Q4']
    Length: 4, dtype: period[Q-DEC]
    """
    data_dtype = getattr(data, "dtype", None)

    if lib.is_np_dtype(data_dtype, "M"):
        return PeriodArray._from_datetime64(data, freq)
    if isinstance(data_dtype, PeriodDtype):
        out = PeriodArray(data)
        if freq is not None:
            if freq == data_dtype.freq:
                return out
            return out.asfreq(freq)
        return out

    # other iterable of some kind
    if not isinstance(data, (np.ndarray, list, tuple, ABCSeries)):
        data = list(data)

    arrdata = np.asarray(data)

    dtype: PeriodDtype | None
    if freq:
        dtype = PeriodDtype(freq)
    else:
        dtype = None

    if arrdata.dtype.kind == "f" and len(arrdata) > 0:
        raise TypeError("PeriodIndex does not allow floating point in construction")

    if arrdata.dtype.kind in "iu":
        arr = arrdata.astype(np.int64, copy=False)
        # error: Argument 2 to "from_ordinals" has incompatible type "Union[str,
        # Tick, None]"; expected "Union[timedelta, BaseOffset, str]"
        ordinals = libperiod.from_ordinals(arr, freq)  # type: ignore[arg-type]
        return PeriodArray(ordinals, dtype=dtype)

    data = ensure_object(arrdata)
    if freq is None:
        freq = libperiod.extract_freq(data)
    dtype = PeriodDtype(freq)
    return PeriodArray._from_sequence(data, dtype=dtype)


@overload
def validate_dtype_freq(dtype, freq: BaseOffsetT) -> BaseOffsetT:
    ...


@overload
def validate_dtype_freq(dtype, freq: timedelta | str | None) -> BaseOffset:
    ...


def validate_dtype_freq(
    dtype, freq: BaseOffsetT | BaseOffset | timedelta | str | None
) -> BaseOffsetT:
    """
    If both a dtype and a freq are available, ensure they match.  If only
    dtype is available, extract the implied freq.

    Parameters
    ----------
    dtype : dtype
    freq : DateOffset or None

    Returns
    -------
    freq : DateOffset

    Raises
    ------
    ValueError : non-period dtype
    IncompatibleFrequency : mismatch between dtype and freq
    """
    if freq is not None:
        freq = to_offset(freq, is_period=True)

    if dtype is not None:
        dtype = pandas_dtype(dtype)
        if not isinstance(dtype, PeriodDtype):
            raise ValueError("dtype must be PeriodDtype")
        if freq is None:
            freq = dtype.freq
        elif freq != dtype.freq:
            raise IncompatibleFrequency("specified freq and dtype are different")
    # error: Incompatible return value type (got "Union[BaseOffset, Any, None]",
    # expected "BaseOffset")
    return freq  # type: ignore[return-value]


def dt64arr_to_periodarr(
    data, freq, tz=None
) -> tuple[npt.NDArray[np.int64], BaseOffset]:
    """
    Convert an datetime-like array to values Period ordinals.

    Parameters
    ----------
    data : Union[Series[datetime64[ns]], DatetimeIndex, ndarray[datetime64ns]]
    freq : Optional[Union[str, Tick]]
        Must match the `freq` on the `data` if `data` is a DatetimeIndex
        or Series.
    tz : Optional[tzinfo]

    Returns
    -------
    ordinals : ndarray[int64]
    freq : Tick
        The frequency extracted from the Series or DatetimeIndex if that's
        used.

    """
    if not isinstance(data.dtype, np.dtype) or data.dtype.kind != "M":
        raise ValueError(f"Wrong dtype: {data.dtype}")

    if freq is None:
        if isinstance(data, ABCIndex):
            data, freq = data._values, data.freq
        elif isinstance(data, ABCSeries):
            data, freq = data._values, data.dt.freq

    elif isinstance(data, (ABCIndex, ABCSeries)):
        data = data._values

    reso = get_unit_from_dtype(data.dtype)
    freq = Period._maybe_convert_freq(freq)
    base = freq._period_dtype_code
    return c_dt64arr_to_periodarr(data.view("i8"), base, tz, reso=reso), freq


def _get_ordinal_range(start, end, periods, freq, mult: int = 1):
    if com.count_not_none(start, end, periods) != 2:
        raise ValueError(
            "Of the three parameters: start, end, and periods, "
            "exactly two must be specified"
        )

    if freq is not None:
        freq = to_offset(freq, is_period=True)
        mult = freq.n

    if start is not None:
        start = Period(start, freq)
    if end is not None:
        end = Period(end, freq)

    is_start_per = isinstance(start, Period)
    is_end_per = isinstance(end, Period)

    if is_start_per and is_end_per and start.freq != end.freq:
        raise ValueError("start and end must have same freq")
    if start is NaT or end is NaT:
        raise ValueError("start and end must not be NaT")

    if freq is None:
        if is_start_per:
            freq = start.freq
        elif is_end_per:
            freq = end.freq
        else:  # pragma: no cover
            raise ValueError("Could not infer freq from start/end")
        mult = freq.n

    if periods is not None:
        periods = periods * mult
        if start is None:
            data = np.arange(
                end.ordinal - periods + mult, end.ordinal + 1, mult, dtype=np.int64
            )
        else:
            data = np.arange(
                start.ordinal, start.ordinal + periods, mult, dtype=np.int64
            )
    else:
        data = np.arange(start.ordinal, end.ordinal + 1, mult, dtype=np.int64)

    return data, freq


def _range_from_fields(
    year=None,
    month=None,
    quarter=None,
    day=None,
    hour=None,
    minute=None,
    second=None,
    freq=None,
) -> tuple[np.ndarray, BaseOffset]:
    if hour is None:
        hour = 0
    if minute is None:
        minute = 0
    if second is None:
        second = 0
    if day is None:
        day = 1

    ordinals = []

    if quarter is not None:
        if freq is None:
            freq = to_offset("Q", is_period=True)
            base = FreqGroup.FR_QTR.value
        else:
            freq = to_offset(freq, is_period=True)
            base = libperiod.freq_to_dtype_code(freq)
            if base != FreqGroup.FR_QTR.value:
                raise AssertionError("base must equal FR_QTR")

        freqstr = freq.freqstr
        year, quarter = _make_field_arrays(year, quarter)
        for y, q in zip(year, quarter):
            calendar_year, calendar_month = parsing.quarter_to_myear(y, q, freqstr)
            val = libperiod.period_ordinal(
                calendar_year, calendar_month, 1, 1, 1, 1, 0, 0, base
            )
            ordinals.append(val)
    else:
        freq = to_offset(freq, is_period=True)
        base = libperiod.freq_to_dtype_code(freq)
        arrays = _make_field_arrays(year, month, day, hour, minute, second)
        for y, mth, d, h, mn, s in zip(*arrays):
            ordinals.append(libperiod.period_ordinal(y, mth, d, h, mn, s, 0, 0, base))

    return np.array(ordinals, dtype=np.int64), freq


def _make_field_arrays(*fields) -> list[np.ndarray]:
    length = None
    for x in fields:
        if isinstance(x, (list, np.ndarray, ABCSeries)):
            if length is not None and len(x) != length:
                raise ValueError("Mismatched Period array lengths")
            if length is None:
                length = len(x)

    # error: Argument 2 to "repeat" has incompatible type "Optional[int]"; expected
    # "Union[Union[int, integer[Any]], Union[bool, bool_], ndarray, Sequence[Union[int,
    # integer[Any]]], Sequence[Union[bool, bool_]], Sequence[Sequence[Any]]]"
    return [
        np.asarray(x)
        if isinstance(x, (np.ndarray, list, ABCSeries))
        else np.repeat(x, length)  # type: ignore[arg-type]
        for x in fields
    ]
```
