## Supplementary software v0.2.1 for "Virtual control arms for paediatric myopia trials: external validation of axial-elongation models": __init__.py

```
from pandas.core.arrays.sparse.accessor import (
    SparseAccessor,
    SparseFrameAccessor,
)
from pandas.core.arrays.sparse.array import (
    BlockIndex,
    IntIndex,
    SparseArray,
    make_sparse_index,
)

__all__ = [
    "BlockIndex",
    "IntIndex",
    "make_sparse_index",
    "SparseAccessor",
    "SparseArray",
    "SparseFrameAccessor",
]
```
