## Supplementary software v0.2.1 for "Virtual control arms for paediatric myopia trials: external validation of axial-elongation models": accessor.py

```
"""Sparse accessor"""
from __future__ import annotations

from typing import TYPE_CHECKING

import numpy as np

from pandas.compat._optional import import_optional_dependency

from pandas.core.dtypes.cast import find_common_type
from pandas.core.dtypes.dtypes import SparseDtype

from pandas.core.accessor import (
    PandasDelegate,
    delegate_names,
)
from pandas.core.arrays.sparse.array import SparseArray

if TYPE_CHECKING:
    from pandas import (
        DataFrame,
        Series,
    )


class BaseAccessor:
    _validation_msg = "Can only use the '.sparse' accessor with Sparse data."

    def __init__(self, data=None) -> None:
        self._parent = data
        self._validate(data)

    def _validate(self, data):
        raise NotImplementedError


@delegate_names(
    SparseArray, ["npoints", "density", "fill_value", "sp_values"], typ="property"
)
class SparseAccessor(BaseAccessor, PandasDelegate):
    """
    Accessor for SparseSparse from other sparse matrix data types.

    Examples
    --------
    >>> ser = pd.Series([0, 0, 2, 2, 2], dtype="Sparse[int]")
    >>> ser.sparse.density
    0.6
    >>> ser.sparse.sp_values
    array([2, 2, 2])
    """

    def _validate(self, data):
        if not isinstance(data.dtype, SparseDtype):
            raise AttributeError(self._validation_msg)

    def _delegate_property_get(self, name: str, *args, **kwargs):
        return getattr(self._parent.array, name)

    def _delegate_method(self, name: str, *args, **kwargs):
        if name == "from_coo":
            return self.from_coo(*args, **kwargs)
        elif name == "to_coo":
            return self.to_coo(*args, **kwargs)
        else:
            raise ValueError

    @classmethod
    def from_coo(cls, A, dense_index: bool = False) -> Series:
        """
        Create a Series with sparse values from a scipy.sparse.coo_matrix.

        Parameters
        ----------
        A : scipy.sparse.coo_matrix
        dense_index : bool, default False
            If False (default), the index consists of only the
            coords of the non-null entries of the original coo_matrix.
            If True, the index consists of the full sorted
            (row, col) coordinates of the coo_matrix.

        Returns
        -------
        s : Series
            A Series with sparse values.

        Examples
        --------
        >>> from scipy import sparse

        >>> A = sparse.coo_matrix(
        ...     ([3.0, 1.0, 2.0], ([1, 0, 0], [0, 2, 3])), shape=(3, 4)
        ... )
        >>> A
        <COOrdinate sparse matrix of dtype 'float64'
            with 3 stored elements and shape (3, 4)>

        >>> A.todense()
        matrix([[0., 0., 1., 2.],
        [3., 0., 0., 0.],
        [0., 0., 0., 0.]])

        >>> ss = pd.Series.sparse.from_coo(A)
        >>> ss
        0  2    1.0
           3    2.0
        1  0    3.0
        dtype: Sparse[float64, nan]
        """
        from pandas import Series
        from pandas.core.arrays.sparse.scipy_sparse import coo_to_sparse_series

        result = coo_to_sparse_series(A, dense_index=dense_index)
        result = Series(result.array, index=result.index, copy=False)

        return result

    def to_coo(self, row_levels=(0,), column_levels=(1,), sort_labels: bool = False):
        """
        Create a scipy.sparse.coo_matrix from a Series with MultiIndex.

        Use row_levels and column_levels to determine the row and column
        coordinates respectively. row_levels and column_levels are the names
        (labels) or numbers of the levels. {row_levels, column_levels} must be
        a partition of the MultiIndex level names (or numbers).

        Parameters
        ----------
        row_levels : tuple/list
        column_levels : tuple/list
        sort_labels : bool, default False
            Sort the row and column labels before forming the sparse matrix.
            When `row_levels` and/or `column_levels` refer to a single level,
            set to `True` for a faster execution.

        Returns
        -------
        y : scipy.sparse.coo_matrix
        rows : list (row labels)
        columns : list (column labels)

        Examples
        --------
        >>> s = pd.Series([3.0, np.nan, 1.0, 3.0, np.nan, np.nan])
        >>> s.index = pd.MultiIndex.from_tuples(
        ...     [
        ...         (1, 2, "a", 0),
        ...         (1, 2, "a", 1),
        ...         (1, 1, "b", 0),
        ...         (1, 1, "b", 1),
        ...         (2, 1, "b", 0),
        ...         (2, 1, "b", 1)
        ...     ],
        ...     names=["A", "B", "C", "D"],
        ... )
        >>> s
        A  B  C  D
        1  2  a  0    3.0
                 1    NaN
           1  b  0    1.0
                 1    3.0
        2  1  b  0    NaN
                 1    NaN
        dtype: float64

        >>> ss = s.astype("Sparse")
        >>> ss
        A  B  C  D
        1  2  a  0    3.0
                 1    NaN
           1  b  0    1.0
                 1    3.0
        2  1  b  0    NaN
                 1    NaN
        dtype: Sparse[float64, nan]

        >>> A, rows, columns = ss.sparse.to_coo(
        ...     row_levels=["A", "B"], column_levels=["C", "D"], sort_labels=True
        ... )
        >>> A
        <COOrdinate sparse matrix of dtype 'float64'
            with 3 stored elements and shape (3, 4)>
        >>> A.todense()
        matrix([[0., 0., 1., 3.],
        [3., 0., 0., 0.],
        [0., 0., 0., 0.]])

        >>> rows
        [(1, 1), (1, 2), (2, 1)]
        >>> columns
        [('a', 0), ('a', 1), ('b', 0), ('b', 1)]
        """
        from pandas.core.arrays.sparse.scipy_sparse import sparse_series_to_coo

        A, rows, columns = sparse_series_to_coo(
            self._parent, row_levels, column_levels, sort_labels=sort_labels
        )
        return A, rows, columns

    def to_dense(self) -> Series:
        """
        Convert a Series from sparse values to dense.

        Returns
        -------
        Series:
            A Series with the same values, stored as a dense array.

        Examples
        --------
        >>> series = pd.Series(pd.arrays.SparseArray([0, 1, 0]))
        >>> series
        0    0
        1    1
        2    0
        dtype: Sparse[int64, 0]

        >>> series.sparse.to_dense()
        0    0
        1    1
        2    0
        dtype: int64
        """
        from pandas import Series

        return Series(
            self._parent.array.to_dense(),
            index=self._parent.index,
            name=self._parent.name,
            copy=False,
        )


class SparseFrameAccessor(BaseAccessor, PandasDelegate):
    """
    DataFrame accessor for sparse data.

    Examples
    --------
    >>> df = pd.DataFrame({"a": [1, 2, 0, 0],
    ...                   "b": [3, 0, 0, 4]}, dtype="Sparse[int]")
    >>> df.sparse.density
    0.5
    """

    def _validate(self, data):
        dtypes = data.dtypes
        if not all(isinstance(t, SparseDtype) for t in dtypes):
            raise AttributeError(self._validation_msg)

    @classmethod
    def from_spmatrix(cls, data, index=None, columns=None) -> DataFrame:
        """
        Create a new DataFrame from a scipy sparse matrix.

        Parameters
        ----------
        data : scipy.sparse.spmatrix
            Must be convertible to csc format.
        index, columns : Index, optional
            Row and column labels to use for the resulting DataFrame.
            Defaults to a RangeIndex.

        Returns
        -------
        DataFrame
            Each column of the DataFrame is stored as a
            :class:`arrays.SparseArray`.

        Examples
        --------
        >>> import scipy.sparse
        >>> mat = scipy.sparse.eye(3, dtype=float)
        >>> pd.DataFrame.sparse.from_spmatrix(mat)
             0    1    2
        0  1.0    0    0
        1    0  1.0    0
        2    0    0  1.0
        """
        from pandas._libs.sparse import IntIndex

        from pandas import DataFrame

        data = data.tocsc()
        index, columns = cls._prep_index(data, index, columns)
        n_rows, n_columns = data.shape
        # We need to make sure indices are sorted, as we create
        # IntIndex with no input validation (i.e. check_integrity=False ).
        # Indices may already be sorted in scipy in which case this adds
        # a small overhead.
        data.sort_indices()
        indices = data.indices
        indptr = data.indptr
        array_data = data.data
        dtype = SparseDtype(array_data.dtype, 0)
        arrays = []
        for i in range(n_columns):
            sl = slice(indptr[i], indptr[i + 1])
            idx = IntIndex(n_rows, indices[sl], check_integrity=False)
            arr = SparseArray._simple_new(array_data[sl], idx, dtype)
            arrays.append(arr)
        return DataFrame._from_arrays(
            arrays, columns=columns, index=index, verify_integrity=False
        )

    def to_dense(self) -> DataFrame:
        """
        Convert a DataFrame with sparse values to dense.

        Returns
        -------
        DataFrame
            A DataFrame with the same values stored as dense arrays.

        Examples
        --------
        >>> df = pd.DataFrame({"A": pd.arrays.SparseArray([0, 1, 0])})
        >>> df.sparse.to_dense()
           A
        0  0
        1  1
        2  0
        """
        from pandas import DataFrame

        data = {k: v.array.to_dense() for k, v in self._parent.items()}
        return DataFrame(data, index=self._parent.index, columns=self._parent.columns)

    def to_coo(self):
        """
        Return the contents of the frame as a sparse SciPy COO matrix.

        Returns
        -------
        scipy.sparse.spmatrix
            If the caller is heterogeneous and contains booleans or objects,
            the result will be of dtype=object. See Notes.

        Notes
        -----
        The dtype will be the lowest-common-denominator type (implicit
        upcasting); that is to say if the dtypes (even of numeric types)
        are mixed, the one that accommodates all will be chosen.

        e.g. If the dtypes are float16 and float32, dtype will be upcast to
        float32. By numpy.find_common_type convention, mixing int64 and
        and uint64 will result in a float64 dtype.

        Examples
        --------
        >>> df = pd.DataFrame({"A": pd.arrays.SparseArray([0, 1, 0, 1])})
        >>> df.sparse.to_coo()
        <COOrdinate sparse matrix of dtype 'int64'
            with 2 stored elements and shape (4, 1)>
        """
        import_optional_dependency("scipy")
        from scipy.sparse import coo_matrix

        dtype = find_common_type(self._parent.dtypes.to_list())
        if isinstance(dtype, SparseDtype):
            dtype = dtype.subtype

        cols, rows, data = [], [], []
        for col, (_, ser) in enumerate(self._parent.items()):
            sp_arr = ser.array
            if sp_arr.fill_value != 0:
                raise ValueError("fill value must be 0 when converting to COO matrix")

            row = sp_arr.sp_index.indices
            cols.append(np.repeat(col, len(row)))
            rows.append(row)
            data.append(sp_arr.sp_values.astype(dtype, copy=False))

        cols = np.concatenate(cols)
        rows = np.concatenate(rows)
        data = np.concatenate(data)
        return coo_matrix((data, (rows, cols)), shape=self._parent.shape)

    @property
    def density(self) -> float:
        """
        Ratio of non-sparse points to total (dense) data points.

        Examples
        --------
        >>> df = pd.DataFrame({"A": pd.arrays.SparseArray([0, 1, 0, 1])})
        >>> df.sparse.density
        0.5
        """
        tmp = np.mean([column.array.density for _, column in self._parent.items()])
        return tmp

    @staticmethod
    def _prep_index(data, index, columns):
        from pandas.core.indexes.api import (
            default_index,
            ensure_index,
        )

        N, K = data.shape
        if index is None:
            index = default_index(N)
        else:
            index = ensure_index(index)
        if columns is None:
            columns = default_index(K)
        else:
            columns = ensure_index(columns)

        if len(columns) != K:
            raise ValueError(f"Column length mismatch: {len(columns)} vs. {K}")
        if len(index) != N:
            raise ValueError(f"Index length mismatch: {len(index)} vs. {N}")
        return index, columns
```
