## Supplementary software v0.2.1 for "Virtual control arms for paediatric myopia trials: external validation of axial-elongation models": array.py

```
"""
SparseArray data structure
"""
from __future__ import annotations

from collections import abc
import numbers
import operator
from typing import (
    TYPE_CHECKING,
    Any,
    Callable,
    Literal,
    cast,
    overload,
)
import warnings

import numpy as np

from pandas._libs import lib
import pandas._libs.sparse as splib
from pandas._libs.sparse import (
    BlockIndex,
    IntIndex,
    SparseIndex,
)
from pandas._libs.tslibs import NaT
from pandas.compat.numpy import function as nv
from pandas.errors import PerformanceWarning
from pandas.util._decorators import doc
from pandas.util._exceptions import find_stack_level
from pandas.util._validators import (
    validate_bool_kwarg,
    validate_insert_loc,
)

from pandas.core.dtypes.astype import astype_array
from pandas.core.dtypes.cast import (
    construct_1d_arraylike_from_scalar,
    find_common_type,
    maybe_box_datetimelike,
)
from pandas.core.dtypes.common import (
    is_bool_dtype,
    is_integer,
    is_list_like,
    is_object_dtype,
    is_scalar,
    is_string_dtype,
    pandas_dtype,
)
from pandas.core.dtypes.dtypes import (
    DatetimeTZDtype,
    SparseDtype,
)
from pandas.core.dtypes.generic import (
    ABCIndex,
    ABCSeries,
)
from pandas.core.dtypes.missing import (
    isna,
    na_value_for_dtype,
    notna,
)

from pandas.core import arraylike
import pandas.core.algorithms as algos
from pandas.core.arraylike import OpsMixin
from pandas.core.arrays import ExtensionArray
from pandas.core.base import PandasObject
import pandas.core.common as com
from pandas.core.construction import (
    ensure_wrapped_if_datetimelike,
    extract_array,
    sanitize_array,
)
from pandas.core.indexers import (
    check_array_indexer,
    unpack_tuple_and_ellipses,
)
from pandas.core.nanops import check_below_min_count

from pandas.io.formats import printing

# See https://github.com/python/typing/issues/684
if TYPE_CHECKING:
    from collections.abc import Sequence
    from enum import Enum

    class ellipsis(Enum):
        Ellipsis = "..."

    Ellipsis = ellipsis.Ellipsis

    from scipy.sparse import spmatrix

    from pandas._typing import (
        FillnaOptions,
        NumpySorter,
    )

    SparseIndexKind = Literal["integer", "block"]

    from pandas._typing import (
        ArrayLike,
        AstypeArg,
        Axis,
        AxisInt,
        Dtype,
        NpDtype,
        PositionalIndexer,
        Scalar,
        ScalarIndexer,
        Self,
        SequenceIndexer,
        npt,
    )

    from pandas import Series

else:
    ellipsis = type(Ellipsis)


# ----------------------------------------------------------------------------
# Array

_sparray_doc_kwargs = {"klass": "SparseArray"}


def _get_fill(arr: SparseArray) -> np.ndarray:
    """
    Create a 0-dim ndarray containing the fill value

    Parameters
    ----------
    arr : SparseArray

    Returns
    -------
    fill_value : ndarray
        0-dim ndarray with just the fill value.

    Notes
    -----
    coerce fill_value to arr dtype if possible
    int64 SparseArray can have NaN as fill_value if there is no missing
    """
    try:
        return np.asarray(arr.fill_value, dtype=arr.dtype.subtype)
    except ValueError:
        return np.asarray(arr.fill_value)


def _sparse_array_op(
    left: SparseArray, right: SparseArray, op: Callable, name: str
) -> SparseArray:
    """
    Perform a binary operation between two arrays.

    Parameters
    ----------
    left : Union[SparseArray, ndarray]
    right : Union[SparseArray, ndarray]
    op : Callable
        The binary operation to perform
    name str
        Name of the callable.

    Returns
    -------
    SparseArray
    """
    if name.startswith("__"):
        # For lookups in _libs.sparse we need non-dunder op name
        name = name[2:-2]

    # dtype used to find corresponding sparse method
    ltype = left.dtype.subtype
    rtype = right.dtype.subtype

    if ltype != rtype:
        subtype = find_common_type([ltype, rtype])
        ltype = SparseDtype(subtype, left.fill_value)
        rtype = SparseDtype(subtype, right.fill_value)

        left = left.astype(ltype, copy=False)
        right = right.astype(rtype, copy=False)
        dtype = ltype.subtype
    else:
        dtype = ltype

    # dtype the result must have
    result_dtype = None

    if left.sp_index.ngaps == 0 or right.sp_index.ngaps == 0:
        with np.errstate(all="ignore"):
            result = op(left.to_dense(), right.to_dense())
            fill = op(_get_fill(left), _get_fill(right))

        if left.sp_index.ngaps == 0:
            index = left.sp_index
        else:
            index = right.sp_index
    elif left.sp_index.equals(right.sp_index):
        with np.errstate(all="ignore"):
            result = op(left.sp_values, right.sp_values)
            fill = op(_get_fill(left), _get_fill(right))
        index = left.sp_index
    else:
        if name[0] == "r":
            left, right = right, left
            name = name[1:]

        if name in ("and", "or", "xor") and dtype == "bool":
            opname = f"sparse_{name}_uint8"
            # to make template simple, cast here
            left_sp_values = left.sp_values.view(np.uint8)
            right_sp_values = right.sp_values.view(np.uint8)
            result_dtype = bool
        else:
            opname = f"sparse_{name}_{dtype}"
            left_sp_values = left.sp_values
            right_sp_values = right.sp_values

        if (
            name in ["floordiv", "mod"]
            and (right == 0).any()
            and left.dtype.kind in "iu"
        ):
            # Match the non-Sparse Series behavior
            opname = f"sparse_{name}_float64"
            left_sp_values = left_sp_values.astype("float64")
            right_sp_values = right_sp_values.astype("float64")

        sparse_op = getattr(splib, opname)

        with np.errstate(all="ignore"):
            result, index, fill = sparse_op(
                left_sp_values,
                left.sp_index,
                left.fill_value,
                right_sp_values,
                right.sp_index,
                right.fill_value,
            )

    if name == "divmod":
        # result is a 2-tuple
        # error: Incompatible return value type (got "Tuple[SparseArray,
        # SparseArray]", expected "SparseArray")
        return (  # type: ignore[return-value]
            _wrap_result(name, result[0], index, fill[0], dtype=result_dtype),
            _wrap_result(name, result[1], index, fill[1], dtype=result_dtype),
        )

    if result_dtype is None:
        result_dtype = result.dtype

    return _wrap_result(name, result, index, fill, dtype=result_dtype)


def _wrap_result(
    name: str, data, sparse_index, fill_value, dtype: Dtype | None = None
) -> SparseArray:
    """
    wrap op result to have correct dtype
    """
    if name.startswith("__"):
        # e.g. __eq__ --> eq
        name = name[2:-2]

    if name in ("eq", "ne", "lt", "gt", "le", "ge"):
        dtype = bool

    fill_value = lib.item_from_zerodim(fill_value)

    if is_bool_dtype(dtype):
        # fill_value may be np.bool_
        fill_value = bool(fill_value)
    return SparseArray(
        data, sparse_index=sparse_index, fill_value=fill_value, dtype=dtype
    )


class SparseArray(OpsMixin, PandasObject, ExtensionArray):
    """
    An ExtensionArray for storing sparse data.

    Parameters
    ----------
    data : array-like or scalar
        A dense array of values to store in the SparseArray. This may contain
        `fill_value`.
    sparse_index : SparseIndex, optional
    fill_value : scalar, optional
        Elements in data that are ``fill_value`` are not stored in the
        SparseArray. For memory savings, this should be the most common value
        in `data`. By default, `fill_value` depends on the dtype of `data`:

        =========== ==========
        data.dtype  na_value
        =========== ==========
        float       ``np.nan``
        int         ``0``
        bool        False
        datetime64  ``pd.NaT``
        timedelta64 ``pd.NaT``
        =========== ==========

        The fill value is potentially specified in three ways. In order of
        precedence, these are

        1. The `fill_value` argument
        2. ``dtype.fill_value`` if `fill_value` is None and `dtype` is
           a ``SparseDtype``
        3. ``data.dtype.fill_value`` if `fill_value` is None and `dtype`
           is not a ``SparseDtype`` and `data` is a ``SparseArray``.

    kind : str
        Can be 'integer' or 'block', default is 'integer'.
        The type of storage for sparse locations.

        * 'block': Stores a `block` and `block_length` for each
          contiguous *span* of sparse values. This is best when
          sparse data tends to be clumped together, with large
          regions of ``fill-value`` values between sparse values.
        * 'integer': uses an integer to store the location of
          each sparse value.

    dtype : np.dtype or SparseDtype, optional
        The dtype to use for the SparseArray. For numpy dtypes, this
        determines the dtype of ``self.sp_values``. For SparseDtype,
        this determines ``self.sp_values`` and ``self.fill_value``.
    copy : bool, default False
        Whether to explicitly copy the incoming `data` array.

    Attributes
    ----------
    None

    Methods
    -------
    None

    Examples
    --------
    >>> from pandas.arrays import SparseArray
    >>> arr = SparseArray([0, 0, 1, 2])
    >>> arr
    [0, 0, 1, 2]
    Fill: 0
    IntIndex
    Indices: array([2, 3], dtype=int32)
    """

    _subtyp = "sparse_array"  # register ABCSparseArray
    _hidden_attrs = PandasObject._hidden_attrs | frozenset([])
    _sparse_index: SparseIndex
    _sparse_values: np.ndarray
    _dtype: SparseDtype

    def __init__(
        self,
        data,
        sparse_index=None,
        fill_value=None,
        kind: SparseIndexKind = "integer",
        dtype: Dtype | None = None,
        copy: bool = False,
    ) -> None:
        if fill_value is None and isinstance(dtype, SparseDtype):
            fill_value = dtype.fill_value

        if isinstance(data, type(self)):
            # disable normal inference on dtype, sparse_index, & fill_value
            if sparse_index is None:
                sparse_index = data.sp_index
            if fill_value is None:
                fill_value = data.fill_value
            if dtype is None:
                dtype = data.dtype
            # TODO: make kind=None, and use data.kind?
            data = data.sp_values

        # Handle use-provided dtype
        if isinstance(dtype, str):
            # Two options: dtype='int', regular numpy dtype
            # or dtype='Sparse[int]', a sparse dtype
            try:
                dtype = SparseDtype.construct_from_string(dtype)
            except TypeError:
                dtype = pandas_dtype(dtype)

        if isinstance(dtype, SparseDtype):
            if fill_value is None:
                fill_value = dtype.fill_value
            dtype = dtype.subtype

        if is_scalar(data):
            warnings.warn(
                f"Constructing {type(self).__name__} with scalar data is deprecated "
                "and will raise in a future version. Pass a sequence instead.",
                FutureWarning,
                stacklevel=find_stack_level(),
            )
            if sparse_index is None:
                npoints = 1
            else:
                npoints = sparse_index.length

            data = construct_1d_arraylike_from_scalar(data, npoints, dtype=None)
            dtype = data.dtype

        if dtype is not None:
            dtype = pandas_dtype(dtype)

        # TODO: disentangle the fill_value dtype inference from
        # dtype inference
        if data is None:
            # TODO: What should the empty dtype be? Object or float?

            # error: Argument "dtype" to "array" has incompatible type
            # "Union[ExtensionDtype, dtype[Any], None]"; expected "Union[dtype[Any],
            # None, type, _SupportsDType, str, Union[Tuple[Any, int], Tuple[Any,
            # Union[int, Sequence[int]]], List[Any], _DTypeDict, Tuple[Any, Any]]]"
            data = np.array([], dtype=dtype)  # type: ignore[arg-type]

        try:
            data = sanitize_array(data, index=None)
        except ValueError:
            # NumPy may raise a ValueError on data like [1, []]
            # we retry with object dtype here.
            if dtype is None:
                dtype = np.dtype(object)
                data = np.atleast_1d(np.asarray(data, dtype=dtype))
            else:
                raise

        if copy:
            # TODO: avoid double copy when dtype forces cast.
            data = data.copy()

        if fill_value is None:
            fill_value_dtype = data.dtype if dtype is None else dtype
            if fill_value_dtype is None:
                fill_value = np.nan
            else:
                fill_value = na_value_for_dtype(fill_value_dtype)

        if isinstance(data, type(self)) and sparse_index is None:
            sparse_index = data._sparse_index
            # error: Argument "dtype" to "asarray" has incompatible type
            # "Union[ExtensionDtype, dtype[Any], None]"; expected "None"
            sparse_values = np.asarray(
                data.sp_values, dtype=dtype  # type: ignore[arg-type]
            )
        elif sparse_index is None:
            data = extract_array(data, extract_numpy=True)
            if not isinstance(data, np.ndarray):
                # EA
                if isinstance(data.dtype, DatetimeTZDtype):
                    warnings.warn(
                        f"Creating SparseArray from {data.dtype} data "
                        "loses timezone information. Cast to object before "
                        "sparse to retain timezone information.",
                        UserWarning,
                        stacklevel=find_stack_level(),
                    )
                    data = np.asarray(data, dtype="datetime64[ns]")
                    if fill_value is NaT:
                        fill_value = np.datetime64("NaT", "ns")
                data = np.asarray(data)
            sparse_values, sparse_index, fill_value = _make_sparse(
                # error: Argument "dtype" to "_make_sparse" has incompatible type
                # "Union[ExtensionDtype, dtype[Any], None]"; expected
                # "Optional[dtype[Any]]"
                data,
                kind=kind,
                fill_value=fill_value,
                dtype=dtype,  # type: ignore[arg-type]
            )
        else:
            # error: Argument "dtype" to "asarray" has incompatible type
            # "Union[ExtensionDtype, dtype[Any], None]"; expected "None"
            sparse_values = np.asarray(data, dtype=dtype)  # type: ignore[arg-type]
            if len(sparse_values) != sparse_index.npoints:
                raise AssertionError(
                    f"Non array-like type {type(sparse_values)} must "
                    "have the same length as the index"
                )
        self._sparse_index = sparse_index
        self._sparse_values = sparse_values
        self._dtype = SparseDtype(sparse_values.dtype, fill_value)

    @classmethod
    def _simple_new(
        cls,
        sparse_array: np.ndarray,
        sparse_index: SparseIndex,
        dtype: SparseDtype,
    ) -> Self:
        new = object.__new__(cls)
        new._sparse_index = sparse_index
        new._sparse_values = sparse_array
        new._dtype = dtype
        return new

    @classmethod
    def from_spmatrix(cls, data: spmatrix) -> Self:
        """
        Create a SparseArray from a scipy.sparse matrix.

        Parameters
        ----------
        data : scipy.sparse.sp_matrix
            This should be a SciPy sparse matrix where the size
            of the second dimension is 1. In other words, a
            sparse matrix with a single column.

        Returns
        -------
        SparseArray

        Examples
        --------
        >>> import scipy.sparse
        >>> mat = scipy.sparse.coo_matrix((4, 1))
        >>> pd.arrays.SparseArray.from_spmatrix(mat)
        [0.0, 0.0, 0.0, 0.0]
        Fill: 0.0
        IntIndex
        Indices: array([], dtype=int32)
        """
        length, ncol = data.shape

        if ncol != 1:
            raise ValueError(f"'data' must have a single column, not '{ncol}'")

        # our sparse index classes require that the positions be strictly
        # increasing. So we need to sort loc, and arr accordingly.
        data = data.tocsc()
        data.sort_indices()
        arr = data.data
        idx = data.indices

        zero = np.array(0, dtype=arr.dtype).item()
        dtype = SparseDtype(arr.dtype, zero)
        index = IntIndex(length, idx)

        return cls._simple_new(arr, index, dtype)

    def __array__(
        self, dtype: NpDtype | None = None, copy: bool | None = None
    ) -> np.ndarray:
        if self.sp_index.ngaps == 0:
            # Compat for na dtype and int values.
            if copy is True:
                return np.array(self.sp_values)
            else:
                return self.sp_values

        if copy is False:
            warnings.warn(
                "Starting with NumPy 2.0, the behavior of the 'copy' keyword has "
                "changed and passing 'copy=False' raises an error when returning "
                "a zero-copy NumPy array is not possible. pandas will follow "
                "this behavior starting with pandas 3.0.\nThis conversion to "
                "NumPy requires a copy, but 'copy=False' was passed. Consider "
                "using 'np.asarray(..)' instead.",
                FutureWarning,
                stacklevel=find_stack_level(),
            )

        fill_value = self.fill_value

        if dtype is None:
            # Can NumPy represent this type?
            # If not, `np.result_type` will raise. We catch that
            # and return object.
            if self.sp_values.dtype.kind == "M":
                # However, we *do* special-case the common case of
                # a datetime64 with pandas NaT.
                if fill_value is NaT:
                    # Can't put pd.NaT in a datetime64[ns]
                    fill_value = np.datetime64("NaT")
            try:
                dtype = np.result_type(self.sp_values.dtype, type(fill_value))
            except TypeError:
                dtype = object

        out = np.full(self.shape, fill_value, dtype=dtype)
        out[self.sp_index.indices] = self.sp_values
        return out

    def __setitem__(self, key, value) -> None:
        # I suppose we could allow setting of non-fill_value elements.
        # TODO(SparseArray.__setitem__): remove special cases in
        # ExtensionBlock.where
        msg = "SparseArray does not support item assignment via setitem"
        raise TypeError(msg)

    @classmethod
    def _from_sequence(cls, scalars, *, dtype: Dtype | None = None, copy: bool = False):
        return cls(scalars, dtype=dtype)

    @classmethod
    def _from_factorized(cls, values, original):
        return cls(values, dtype=original.dtype)

    # ------------------------------------------------------------------------
    # Data
    # ------------------------------------------------------------------------
    @property
    def sp_index(self) -> SparseIndex:
        """
        The SparseIndex containing the location of non- ``fill_value`` points.
        """
        return self._sparse_index

    @property
    def sp_values(self) -> np.ndarray:
        """
        An ndarray containing the non- ``fill_value`` values.

        Examples
        --------
        >>> from pandas.arrays import SparseArray
        >>> s = SparseArray([0, 0, 1, 0, 2], fill_value=0)
        >>> s.sp_values
        array([1, 2])
        """
        return self._sparse_values

    @property
    def dtype(self) -> SparseDtype:
        return self._dtype

    @property
    def fill_value(self):
        """
        Elements in `data` that are `fill_value` are not stored.

        For memory savings, this should be the most common value in the array.

        Examples
        --------
        >>> ser = pd.Series([0, 0, 2, 2, 2], dtype="Sparse[int]")
        >>> ser.sparse.fill_value
        0
        >>> spa_dtype = pd.SparseDtype(dtype=np.int32, fill_value=2)
        >>> ser = pd.Series([0, 0, 2, 2, 2], dtype=spa_dtype)
        >>> ser.sparse.fill_value
        2
        """
        return self.dtype.fill_value

    @fill_value.setter
    def fill_value(self, value) -> None:
        self._dtype = SparseDtype(self.dtype.subtype, value)

    @property
    def kind(self) -> SparseIndexKind:
        """
        The kind of sparse index for this array. One of {'integer', 'block'}.
        """
        if isinstance(self.sp_index, IntIndex):
            return "integer"
        else:
            return "block"

    @property
    def _valid_sp_values(self) -> np.ndarray:
        sp_vals = self.sp_values
        mask = notna(sp_vals)
        return sp_vals[mask]

    def __len__(self) -> int:
        return self.sp_index.length

    @property
    def _null_fill_value(self) -> bool:
        return self._dtype._is_na_fill_value

    def _fill_value_matches(self, fill_value) -> bool:
        if self._null_fill_value:
            return isna(fill_value)
        else:
            return self.fill_value == fill_value

    @property
    def nbytes(self) -> int:
        return self.sp_values.nbytes + self.sp_index.nbytes

    @property
    def density(self) -> float:
        """
        The percent of non- ``fill_value`` points, as decimal.

        Examples
        --------
        >>> from pandas.arrays import SparseArray
        >>> s = SparseArray([0, 0, 1, 1, 1], fill_value=0)
        >>> s.density
        0.6
        """
        return self.sp_index.npoints / self.sp_index.length

    @property
    def npoints(self) -> int:
        """
        The number of non- ``fill_value`` points.

        Examples
        --------
        >>> from pandas.arrays import SparseArray
        >>> s = SparseArray([0, 0, 1, 1, 1], fill_value=0)
        >>> s.npoints
        3
        """
        return self.sp_index.npoints

    # error: Return type "SparseArray" of "isna" incompatible with return type
    # "ndarray[Any, Any] | ExtensionArraySupportsAnyAll" in supertype "ExtensionArray"
    def isna(self) -> Self:  # type: ignore[override]
        # If null fill value, we want SparseDtype[bool, true]
        # to preserve the same memory usage.
        dtype = SparseDtype(bool, self._null_fill_value)
        if self._null_fill_value:
            return type(self)._simple_new(isna(self.sp_values), self.sp_index, dtype)
        mask = np.full(len(self), False, dtype=np.bool_)
        mask[self.sp_index.indices] = isna(self.sp_values)
        return type(self)(mask, fill_value=False, dtype=dtype)

    def _pad_or_backfill(  # pylint: disable=useless-parent-delegation
        self,
        *,
        method: FillnaOptions,
        limit: int | None = None,
        limit_area: Literal["inside", "outside"] | None = None,
        copy: bool = True,
    ) -> Self:
        # TODO(3.0): We can remove this method once deprecation for fillna method
        #  keyword is enforced.
        return super()._pad_or_backfill(
            method=method, limit=limit, limit_area=limit_area, copy=copy
        )

    def fillna(
        self,
        value=None,
        method: FillnaOptions | None = None,
        limit: int | None = None,
        copy: bool = True,
    ) -> Self:
        """
        Fill missing values with `value`.

        Parameters
        ----------
        value : scalar, optional
        method : str, optional

            .. warning::

               Using 'method' will result in high memory use,
               as all `fill_value` methods will be converted to
               an in-memory ndarray

        limit : int, optional

        copy: bool, default True
            Ignored for SparseArray.

        Returns
        -------
        SparseArray

        Notes
        -----
        When `value` is specified, the result's ``fill_value`` depends on
        ``self.fill_value``. The goal is to maintain low-memory use.

        If ``self.fill_value`` is NA, the result dtype will be
        ``SparseDtype(self.dtype, fill_value=value)``. This will preserve
        amount of memory used before and after filling.

        When ``self.fill_value`` is not NA, the result dtype will be
        ``self.dtype``. Again, this preserves the amount of memory used.
        """
        if (method is None and value is None) or (
            method is not None and value is not None
        ):
            raise ValueError("Must specify one of 'method' or 'value'.")

        if method is not None:
            return super().fillna(method=method, limit=limit)

        else:
            new_values = np.where(isna(self.sp_values), value, self.sp_values)

            if self._null_fill_value:
                # This is essentially just updating the dtype.
                new_dtype = SparseDtype(self.dtype.subtype, fill_value=value)
            else:
                new_dtype = self.dtype

        return self._simple_new(new_values, self._sparse_index, new_dtype)

    def shift(self, periods: int = 1, fill_value=None) -> Self:
        if not len(self) or periods == 0:
            return self.copy()

        if isna(fill_value):
            fill_value = self.dtype.na_value

        subtype = np.result_type(fill_value, self.dtype.subtype)

        if subtype != self.dtype.subtype:
            # just coerce up front
            arr = self.astype(SparseDtype(subtype, self.fill_value))
        else:
            arr = self

        empty = self._from_sequence(
            [fill_value] * min(abs(periods), len(self)), dtype=arr.dtype
        )

        if periods > 0:
            a = empty
            b = arr[:-periods]
        else:
            a = arr[abs(periods) :]
            b = empty
        return arr._concat_same_type([a, b])

    def _first_fill_value_loc(self):
        """
        Get the location of the first fill value.

        Returns
        -------
        int
        """
        if len(self) == 0 or self.sp_index.npoints == len(self):
            return -1

        indices = self.sp_index.indices
        if not len(indices) or indices[0] > 0:
            return 0

        # a number larger than 1 should be appended to
        # the last in case of fill value only appears
        # in the tail of array
        diff = np.r_[np.diff(indices), 2]
        return indices[(diff > 1).argmax()] + 1

    @doc(ExtensionArray.duplicated)
    def duplicated(
        self, keep: Literal["first", "last", False] = "first"
    ) -> npt.NDArray[np.bool_]:
        values = np.asarray(self)
        mask = np.asarray(self.isna())
        return algos.duplicated(values, keep=keep, mask=mask)

    def unique(self) -> Self:
        uniques = algos.unique(self.sp_values)
        if len(self.sp_values) != len(self):
            fill_loc = self._first_fill_value_loc()
            # Inorder to align the behavior of pd.unique or
            # pd.Series.unique, we should keep the original
            # order, here we use unique again to find the
            # insertion place. Since the length of sp_values
            # is not large, maybe minor performance hurt
            # is worthwhile to the correctness.
            insert_loc = len(algos.unique(self.sp_values[:fill_loc]))
            uniques = np.insert(uniques, insert_loc, self.fill_value)
        return type(self)._from_sequence(uniques, dtype=self.dtype)

    def _values_for_factorize(self):
        # Still override this for hash_pandas_object
        return np.asarray(self), self.fill_value

    def factorize(
        self,
        use_na_sentinel: bool = True,
    ) -> tuple[np.ndarray, SparseArray]:
        # Currently, ExtensionArray.factorize -> Tuple[ndarray, EA]
        # The sparsity on this is backwards from what Sparse would want. Want
        # ExtensionArray.factorize -> Tuple[EA, EA]
        # Given that we have to return a dense array of codes, why bother
        # implementing an efficient factorize?
        codes, uniques = algos.factorize(
            np.asarray(self), use_na_sentinel=use_na_sentinel
        )
        uniques_sp = SparseArray(uniques, dtype=self.dtype)
        return codes, uniques_sp

    def value_counts(self, dropna: bool = True) -> Series:
        """
        Returns a Series containing counts of unique values.

        Parameters
        ----------
        dropna : bool, default True
            Don't include counts of NaN, even if NaN is in sp_values.

        Returns
        -------
        counts : Series
        """
        from pandas import (
            Index,
            Series,
        )

        keys, counts, _ = algos.value_counts_arraylike(self.sp_values, dropna=dropna)
        fcounts = self.sp_index.ngaps
        if fcounts > 0 and (not self._null_fill_value or not dropna):
            mask = isna(keys) if self._null_fill_value else keys == self.fill_value
            if mask.any():
                counts[mask] += fcounts
            else:
                # error: Argument 1 to "insert" has incompatible type "Union[
                # ExtensionArray,ndarray[Any, Any]]"; expected "Union[
                # _SupportsArray[dtype[Any]], Sequence[_SupportsArray[dtype
                # [Any]]], Sequence[Sequence[_SupportsArray[dtype[Any]]]],
                # Sequence[Sequence[Sequence[_SupportsArray[dtype[Any]]]]], Sequence
                # [Sequence[Sequence[Sequence[_SupportsArray[dtype[Any]]]]]]]"
                keys = np.insert(keys, 0, self.fill_value)  # type: ignore[arg-type]
                counts = np.insert(counts, 0, fcounts)

        if not isinstance(keys, ABCIndex):
            index = Index(keys)
        else:
            index = keys
        return Series(counts, index=index, copy=False)

    # --------
    # Indexing
    # --------
    @overload
    def __getitem__(self, key: ScalarIndexer) -> Any:
        ...

    @overload
    def __getitem__(
        self,
        key: SequenceIndexer | tuple[int | ellipsis, ...],
    ) -> Self:
        ...

    def __getitem__(
        self,
        key: PositionalIndexer | tuple[int | ellipsis, ...],
    ) -> Self | Any:
        if isinstance(key, tuple):
            key = unpack_tuple_and_ellipses(key)
            if key is Ellipsis:
                raise ValueError("Cannot slice with Ellipsis")

        if is_integer(key):
            return self._get_val_at(key)
        elif isinstance(key, tuple):
            # error: Invalid index type "Tuple[Union[int, ellipsis], ...]"
            # for "ndarray[Any, Any]"; expected type
            # "Union[SupportsIndex, _SupportsArray[dtype[Union[bool_,
            # integer[Any]]]], _NestedSequence[_SupportsArray[dtype[
            # Union[bool_, integer[Any]]]]], _NestedSequence[Union[
            # bool, int]], Tuple[Union[SupportsIndex, _SupportsArray[
            # dtype[Union[bool_, integer[Any]]]], _NestedSequence[
            # _SupportsArray[dtype[Union[bool_, integer[Any]]]]],
            # _NestedSequence[Union[bool, int]]], ...]]"
            data_slice = self.to_dense()[key]  # type: ignore[index]
        elif isinstance(key, slice):
            # Avoid densifying when handling contiguous slices
            if key.step is None or key.step == 1:
                start = 0 if key.start is None else key.start
                if start < 0:
                    start += len(self)

                end = len(self) if key.stop is None else key.stop
                if end < 0:
                    end += len(self)

                indices = self.sp_index.indices
                keep_inds = np.flatnonzero((indices >= start) & (indices < end))
                sp_vals = self.sp_values[keep_inds]

                sp_index = indices[keep_inds].copy()

                # If we've sliced to not include the start of the array, all our indices
                # should be shifted. NB: here we are careful to also not shift by a
                # negative value for a case like [0, 1][-100:] where the start index
                # should be treated like 0
                if start > 0:
                    sp_index -= start

                # Length of our result should match applying this slice to a range
                # of the length of our original array
                new_len = len(range(len(self))[key])
                new_sp_index = make_sparse_index(new_len, sp_index, self.kind)
                return type(self)._simple_new(sp_vals, new_sp_index, self.dtype)
            else:
                indices = np.arange(len(self), dtype=np.int32)[key]
                return self.take(indices)

        elif not is_list_like(key):
            # e.g. "foo" or 2.5
            # exception message copied from numpy
            raise IndexError(
                r"only integers, slices (`:`), ellipsis (`...`), numpy.newaxis "
                r"(`None`) and integer or boolean arrays are valid indices"
            )

        else:
            if isinstance(key, SparseArray):
                # NOTE: If we guarantee that SparseDType(bool)
                # has only fill_value - true, false or nan
                # (see GH PR 44955)
                # we can apply mask very fast:
                if is_bool_dtype(key):
                    if isna(key.fill_value):
                        return self.take(key.sp_index.indices[key.sp_values])
                    if not key.fill_value:
                        return self.take(key.sp_index.indices)
                    n = len(self)
                    mask = np.full(n, True, dtype=np.bool_)
                    mask[key.sp_index.indices] = False
                    return self.take(np.arange(n)[mask])
                else:
                    key = np.asarray(key)

            key = check_array_indexer(self, key)

            if com.is_bool_indexer(key):
                # mypy doesn't know we have an array here
                key = cast(np.ndarray, key)
                return self.take(np.arange(len(key), dtype=np.int32)[key])
            elif hasattr(key, "__len__"):
                return self.take(key)
            else:
                raise ValueError(f"Cannot slice with '{key}'")

        return type(self)(data_slice, kind=self.kind)

    def _get_val_at(self, loc):
        loc = validate_insert_loc(loc, len(self))

        sp_loc = self.sp_index.lookup(loc)
        if sp_loc == -1:
            return self.fill_value
        else:
            val = self.sp_values[sp_loc]
            val = maybe_box_datetimelike(val, self.sp_values.dtype)
            return val

    def take(self, indices, *, allow_fill: bool = False, fill_value=None) -> Self:
        if is_scalar(indices):
            raise ValueError(f"'indices' must be an array, not a scalar '{indices}'.")
        indices = np.asarray(indices, dtype=np.int32)

        dtype = None
        if indices.size == 0:
            result = np.array([], dtype="object")
            dtype = self.dtype
        elif allow_fill:
            result = self._take_with_fill(indices, fill_value=fill_value)
        else:
            return self._take_without_fill(indices)

        return type(self)(
            result, fill_value=self.fill_value, kind=self.kind, dtype=dtype
        )

    def _take_with_fill(self, indices, fill_value=None) -> np.ndarray:
        if fill_value is None:
            fill_value = self.dtype.na_value

        if indices.min() < -1:
            raise ValueError(
                "Invalid value in 'indices'. Must be between -1 "
                "and the length of the array."
            )

        if indices.max() >= len(self):
            raise IndexError("out of bounds value in 'indices'.")

        if len(self) == 0:
            # Empty... Allow taking only if all empty
            if (indices == -1).all():
                dtype = np.result_type(self.sp_values, type(fill_value))
                taken = np.empty_like(indices, dtype=dtype)
                taken.fill(fill_value)
                return taken
            else:
                raise IndexError("cannot do a non-empty take from an empty axes.")

        # sp_indexer may be -1 for two reasons
        # 1.) we took for an index of -1 (new)
        # 2.) we took a value that was self.fill_value (old)
        sp_indexer = self.sp_index.lookup_array(indices)
        new_fill_indices = indices == -1
        old_fill_indices = (sp_indexer == -1) & ~new_fill_indices

        if self.sp_index.npoints == 0 and old_fill_indices.all():
            # We've looked up all valid points on an all-sparse array.
            taken = np.full(
                sp_indexer.shape, fill_value=self.fill_value, dtype=self.dtype.subtype
            )

        elif self.sp_index.npoints == 0:
            # Use the old fill_value unless we took for an index of -1
            _dtype = np.result_type(self.dtype.subtype, type(fill_value))
            taken = np.full(sp_indexer.shape, fill_value=fill_value, dtype=_dtype)
            taken[old_fill_indices] = self.fill_value
        else:
            taken = self.sp_values.take(sp_indexer)

            # Fill in two steps.
            # Old fill values
            # New fill values
            # potentially coercing to a new dtype at each stage.

            m0 = sp_indexer[old_fill_indices] < 0
            m1 = sp_indexer[new_fill_indices] < 0

            result_type = taken.dtype

            if m0.any():
                result_type = np.result_type(result_type, type(self.fill_value))
                taken = taken.astype(result_type)
                taken[old_fill_indices] = self.fill_value

            if m1.any():
                result_type = np.result_type(result_type, type(fill_value))
                taken = taken.astype(result_type)
                taken[new_fill_indices] = fill_value

        return taken

    def _take_without_fill(self, indices) -> Self:
        to_shift = indices < 0

        n = len(self)

        if (indices.max() >= n) or (indices.min() < -n):
            if n == 0:
                raise IndexError("cannot do a non-empty take from an empty axes.")
            raise IndexError("out of bounds value in 'indices'.")

        if to_shift.any():
            indices = indices.copy()
            indices[to_shift] += n

        sp_indexer = self.sp_index.lookup_array(indices)
        value_mask = sp_indexer != -1
        new_sp_values = self.sp_values[sp_indexer[value_mask]]

        value_indices = np.flatnonzero(value_mask).astype(np.int32, copy=False)

        new_sp_index = make_sparse_index(len(indices), value_indices, kind=self.kind)
        return type(self)._simple_new(new_sp_values, new_sp_index, dtype=self.dtype)

    def searchsorted(
        self,
        v: ArrayLike | object,
        side: Literal["left", "right"] = "left",
        sorter: NumpySorter | None = None,
    ) -> npt.NDArray[np.intp] | np.intp:
        msg = "searchsorted requires high memory usage."
        warnings.warn(msg, PerformanceWarning, stacklevel=find_stack_level())
        v = np.asarray(v)
        return np.asarray(self, dtype=self.dtype.subtype).searchsorted(v, side, sorter)

    def copy(self) -> Self:
        values = self.sp_values.copy()
        return self._simple_new(values, self.sp_index, self.dtype)

    @classmethod
    def _concat_same_type(cls, to_concat: Sequence[Self]) -> Self:
        fill_value = to_concat[0].fill_value

        values = []
        length = 0

        if to_concat:
            sp_kind = to_concat[0].kind
        else:
            sp_kind = "integer"

        sp_index: SparseIndex
        if sp_kind == "integer":
            indices = []

            for arr in to_concat:
                int_idx = arr.sp_index.indices.copy()
                int_idx += length  # TODO: wraparound
                length += arr.sp_index.length

                values.append(arr.sp_values)
                indices.append(int_idx)

            data = np.concatenate(values)
            indices_arr = np.concatenate(indices)
            # error: Argument 2 to "IntIndex" has incompatible type
            # "ndarray[Any, dtype[signedinteger[_32Bit]]]";
            # expected "Sequence[int]"
            sp_index = IntIndex(length, indices_arr)  # type: ignore[arg-type]

        else:
            # when concatenating block indices, we don't claim that you'll
            # get an identical index as concatenating the values and then
            # creating a new index. We don't want to spend the time trying
            # to merge blocks across arrays in `to_concat`, so the resulting
            # BlockIndex may have more blocks.
            blengths = []
            blocs = []

            for arr in to_concat:
                block_idx = arr.sp_index.to_block_index()

                values.append(arr.sp_values)
                blocs.append(block_idx.blocs.copy() + length)
                blengths.append(block_idx.blengths)
                length += arr.sp_index.length

            data = np.concatenate(values)
            blocs_arr = np.concatenate(blocs)
            blengths_arr = np.concatenate(blengths)

            sp_index = BlockIndex(length, blocs_arr, blengths_arr)

        return cls(data, sparse_index=sp_index, fill_value=fill_value)

    def astype(self, dtype: AstypeArg | None = None, copy: bool = True):
        """
        Change the dtype of a SparseArray.

        The output will always be a SparseArray. To convert to a dense
        ndarray with a certain dtype, use :meth:`numpy.asarray`.

        Parameters
        ----------
        dtype : np.dtype or ExtensionDtype
            For SparseDtype, this changes the dtype of
            ``self.sp_values`` and the ``self.fill_value``.

            For other dtypes, this only changes the dtype of
            ``self.sp_values``.

        copy : bool, default True
            Whether to ensure a copy is made, even if not necessary.

        Returns
        -------
        SparseArray

        Examples
        --------
        >>> arr = pd.arrays.SparseArray([0, 0, 1, 2])
        >>> arr
        [0, 0, 1, 2]
        Fill: 0
        IntIndex
        Indices: array([2, 3], dtype=int32)

        >>> arr.astype(SparseDtype(np.dtype('int32')))
        [0, 0, 1, 2]
        Fill: 0
        IntIndex
        Indices: array([2, 3], dtype=int32)

        Using a NumPy dtype with a different kind (e.g. float) will coerce
        just ``self.sp_values``.

        >>> arr.astype(SparseDtype(np.dtype('float64')))
        ... # doctest: +NORMALIZE_WHITESPACE
        [nan, nan, 1.0, 2.0]
        Fill: nan
        IntIndex
        Indices: array([2, 3], dtype=int32)

        Using a SparseDtype, you can also change the fill value as well.

        >>> arr.astype(SparseDtype("float64", fill_value=0.0))
        ... # doctest: +NORMALIZE_WHITESPACE
        [0.0, 0.0, 1.0, 2.0]
        Fill: 0.0
        IntIndex
        Indices: array([2, 3], dtype=int32)
        """
        if dtype == self._dtype:
            if not copy:
                return self
            else:
                return self.copy()

        future_dtype = pandas_dtype(dtype)
        if not isinstance(future_dtype, SparseDtype):
            # GH#34457
            values = np.asarray(self)
            values = ensure_wrapped_if_datetimelike(values)
            return astype_array(values, dtype=future_dtype, copy=False)

        dtype = self.dtype.update_dtype(dtype)
        subtype = pandas_dtype(dtype._subtype_with_str)
        subtype = cast(np.dtype, subtype)  # ensured by update_dtype
        values = ensure_wrapped_if_datetimelike(self.sp_values)
        sp_values = astype_array(values, subtype, copy=copy)
        sp_values = np.asarray(sp_values)

        return self._simple_new(sp_values, self.sp_index, dtype)

    def map(self, mapper, na_action=None) -> Self:
        """
        Map categories using an input mapping or function.

        Parameters
        ----------
        mapper : dict, Series, callable
            The correspondence from old values to new.
        na_action : {None, 'ignore'}, default None
            If 'ignore', propagate NA values, without passing them to the
            mapping correspondence.

        Returns
        -------
        SparseArray
            The output array will have the same density as the input.
            The output fill value will be the result of applying the
            mapping to ``self.fill_value``

        Examples
        --------
        >>> arr = pd.arrays.SparseArray([0, 1, 2])
        >>> arr.map(lambda x: x + 10)
        [10, 11, 12]
        Fill: 10
        IntIndex
        Indices: array([1, 2], dtype=int32)

        >>> arr.map({0: 10, 1: 11, 2: 12})
        [10, 11, 12]
        Fill: 10
        IntIndex
        Indices: array([1, 2], dtype=int32)

        >>> arr.map(pd.Series([10, 11, 12], index=[0, 1, 2]))
        [10, 11, 12]
        Fill: 10
        IntIndex
        Indices: array([1, 2], dtype=int32)
        """
        is_map = isinstance(mapper, (abc.Mapping, ABCSeries))

        fill_val = self.fill_value

        if na_action is None or notna(fill_val):
            fill_val = mapper.get(fill_val, fill_val) if is_map else mapper(fill_val)

        def func(sp_val):
            new_sp_val = mapper.get(sp_val, None) if is_map else mapper(sp_val)
            # check identity and equality because nans are not equal to each other
            if new_sp_val is fill_val or new_sp_val == fill_val:
                msg = "fill value in the sparse values not supported"
                raise ValueError(msg)
            return new_sp_val

        sp_values = [func(x) for x in self.sp_values]

        return type(self)(sp_values, sparse_index=self.sp_index, fill_value=fill_val)

    def to_dense(self) -> np.ndarray:
        """
        Convert SparseArray to a NumPy array.

        Returns
        -------
        arr : NumPy array
        """
        return np.asarray(self, dtype=self.sp_values.dtype)

    def _where(self, mask, value):
        # NB: may not preserve dtype, e.g. result may be Sparse[float64]
        #  while self is Sparse[int64]
        naive_implementation = np.where(mask, self, value)
        dtype = SparseDtype(naive_implementation.dtype, fill_value=self.fill_value)
        result = type(self)._from_sequence(naive_implementation, dtype=dtype)
        return result

    # ------------------------------------------------------------------------
    # IO
    # ------------------------------------------------------------------------
    def __setstate__(self, state) -> None:
        """Necessary for making this object picklable"""
        if isinstance(state, tuple):
            # Compat for pandas < 0.24.0
            nd_state, (fill_value, sp_index) = state
            sparse_values = np.array([])
            sparse_values.__setstate__(nd_state)

            self._sparse_values = sparse_values
            self._sparse_index = sp_index
            self._dtype = SparseDtype(sparse_values.dtype, fill_value)
        else:
            self.__dict__.update(state)

    def nonzero(self) -> tuple[npt.NDArray[np.int32]]:
        if self.fill_value == 0:
            return (self.sp_index.indices,)
        else:
            return (self.sp_index.indices[self.sp_values != 0],)

    # ------------------------------------------------------------------------
    # Reductions
    # ------------------------------------------------------------------------

    def _reduce(
        self, name: str, *, skipna: bool = True, keepdims: bool = False, **kwargs
    ):
        method = getattr(self, name, None)

        if method is None:
            raise TypeError(f"cannot perform {name} with type {self.dtype}")

        if skipna:
            arr = self
        else:
            arr = self.dropna()

        result = getattr(arr, name)(**kwargs)

        if keepdims:
            return type(self)([result], dtype=self.dtype)
        else:
            return result

    def all(self, axis=None, *args, **kwargs):
        """
        Tests whether all elements evaluate True

        Returns
        -------
        all : bool

        See Also
        --------
        numpy.all
        """
        nv.validate_all(args, kwargs)

        values = self.sp_values

        if len(values) != len(self) and not np.all(self.fill_value):
            return False

        return values.all()

    def any(self, axis: AxisInt = 0, *args, **kwargs) -> bool:
        """
        Tests whether at least one of elements evaluate True

        Returns
        -------
        any : bool

        See Also
        --------
        numpy.any
        """
        nv.validate_any(args, kwargs)

        values = self.sp_values

        if len(values) != len(self) and np.any(self.fill_value):
            return True

        return values.any().item()

    def sum(
        self,
        axis: AxisInt = 0,
        min_count: int = 0,
        skipna: bool = True,
        *args,
        **kwargs,
    ) -> Scalar:
        """
        Sum of non-NA/null values

        Parameters
        ----------
        axis : int, default 0
            Not Used. NumPy compatibility.
        min_count : int, default 0
            The required number of valid values to perform the summation. If fewer
            than ``min_count`` valid values are present, the result will be the missing
            value indicator for subarray type.
        *args, **kwargs
            Not Used. NumPy compatibility.

        Returns
        -------
        scalar
        """
        nv.validate_sum(args, kwargs)
        valid_vals = self._valid_sp_values
        sp_sum = valid_vals.sum()
        has_na = self.sp_index.ngaps > 0 and not self._null_fill_value

        if has_na and not skipna:
            return na_value_for_dtype(self.dtype.subtype, compat=False)

        if self._null_fill_value:
            if check_below_min_count(valid_vals.shape, None, min_count):
                return na_value_for_dtype(self.dtype.subtype, compat=False)
            return sp_sum
        else:
            nsparse = self.sp_index.ngaps
            if check_below_min_count(valid_vals.shape, None, min_count - nsparse):
                return na_value_for_dtype(self.dtype.subtype, compat=False)
            return sp_sum + self.fill_value * nsparse

    def cumsum(self, axis: AxisInt = 0, *args, **kwargs) -> SparseArray:
        """
        Cumulative sum of non-NA/null values.

        When performing the cumulative summation, any non-NA/null values will
        be skipped. The resulting SparseArray will preserve the locations of
        NaN values, but the fill value will be `np.nan` regardless.

        Parameters
        ----------
        axis : int or None
            Axis over which to perform the cumulative summation. If None,
            perform cumulative summation over flattened array.

        Returns
        -------
        cumsum : SparseArray
        """
        nv.validate_cumsum(args, kwargs)

        if axis is not None and axis >= self.ndim:  # Mimic ndarray behaviour.
            raise ValueError(f"axis(={axis}) out of bounds")

        if not self._null_fill_value:
            return SparseArray(self.to_dense()).cumsum()

        return SparseArray(
            self.sp_values.cumsum(),
            sparse_index=self.sp_index,
            fill_value=self.fill_value,
        )

    def mean(self, axis: Axis = 0, *args, **kwargs):
        """
        Mean of non-NA/null values

        Returns
        -------
        mean : float
        """
        nv.validate_mean(args, kwargs)
        valid_vals = self._valid_sp_values
        sp_sum = valid_vals.sum()
        ct = len(valid_vals)

        if self._null_fill_value:
            return sp_sum / ct
        else:
            nsparse = self.sp_index.ngaps
            return (sp_sum + self.fill_value * nsparse) / (ct + nsparse)

    def max(self, *, axis: AxisInt | None = None, skipna: bool = True):
        """
        Max of array values, ignoring NA values if specified.

        Parameters
        ----------
        axis : int, default 0
            Not Used. NumPy compatibility.
        skipna : bool, default True
            Whether to ignore NA values.

        Returns
        -------
        scalar
        """
        nv.validate_minmax_axis(axis, self.ndim)
        return self._min_max("max", skipna=skipna)

    def min(self, *, axis: AxisInt | None = None, skipna: bool = True):
        """
        Min of array values, ignoring NA values if specified.

        Parameters
        ----------
        axis : int, default 0
            Not Used. NumPy compatibility.
        skipna : bool, default True
            Whether to ignore NA values.

        Returns
        -------
        scalar
        """
        nv.validate_minmax_axis(axis, self.ndim)
        return self._min_max("min", skipna=skipna)

    def _min_max(self, kind: Literal["min", "max"], skipna: bool) -> Scalar:
        """
        Min/max of non-NA/null values

        Parameters
        ----------
        kind : {"min", "max"}
        skipna : bool

        Returns
        -------
        scalar
        """
        valid_vals = self._valid_sp_values
        has_nonnull_fill_vals = not self._null_fill_value and self.sp_index.ngaps > 0

        if len(valid_vals) > 0:
            sp_min_max = getattr(valid_vals, kind)()

            # If a non-null fill value is currently present, it might be the min/max
            if has_nonnull_fill_vals:
                func = max if kind == "max" else min
                return func(sp_min_max, self.fill_value)
            elif skipna:
                return sp_min_max
            elif self.sp_index.ngaps == 0:
                # No NAs present
                return sp_min_max
            else:
                return na_value_for_dtype(self.dtype.subtype, compat=False)
        elif has_nonnull_fill_vals:
            return self.fill_value
        else:
            return na_value_for_dtype(self.dtype.subtype, compat=False)

    def _argmin_argmax(self, kind: Literal["argmin", "argmax"]) -> int:
        values = self._sparse_values
        index = self._sparse_index.indices
        mask = np.asarray(isna(values))
        func = np.argmax if kind == "argmax" else np.argmin

        idx = np.arange(values.shape[0])
        non_nans = values[~mask]
        non_nan_idx = idx[~mask]

        _candidate = non_nan_idx[func(non_nans)]
        candidate = index[_candidate]

        if isna(self.fill_value):
            return candidate
        if kind == "argmin" and self[candidate] < self.fill_value:
            return candidate
        if kind == "argmax" and self[candidate] > self.fill_value:
            return candidate
        _loc = self._first_fill_value_loc()
        if _loc == -1:
            # fill_value doesn't exist
            return candidate
        else:
            return _loc

    def argmax(self, skipna: bool = True) -> int:
        validate_bool_kwarg(skipna, "skipna")
        if not skipna and self._hasna:
            raise NotImplementedError
        return self._argmin_argmax("argmax")

    def argmin(self, skipna: bool = True) -> int:
        validate_bool_kwarg(skipna, "skipna")
        if not skipna and self._hasna:
            raise NotImplementedError
        return self._argmin_argmax("argmin")

    # ------------------------------------------------------------------------
    # Ufuncs
    # ------------------------------------------------------------------------

    _HANDLED_TYPES = (np.ndarray, numbers.Number)

    def __array_ufunc__(self, ufunc: np.ufunc, method: str, *inputs, **kwargs):
        out = kwargs.get("out", ())

        for x in inputs + out:
            if not isinstance(x, self._HANDLED_TYPES + (SparseArray,)):
                return NotImplemented

        # for binary ops, use our custom dunder methods
        result = arraylike.maybe_dispatch_ufunc_to_dunder_op(
            self, ufunc, method, *inputs, **kwargs
        )
        if result is not NotImplemented:
            return result

        if "out" in kwargs:
            # e.g. tests.arrays.sparse.test_arithmetics.test_ndarray_inplace
            res = arraylike.dispatch_ufunc_with_out(
                self, ufunc, method, *inputs, **kwargs
            )
            return res

        if method == "reduce":
            result = arraylike.dispatch_reduction_ufunc(
                self, ufunc, method, *inputs, **kwargs
            )
            if result is not NotImplemented:
                # e.g. tests.series.test_ufunc.TestNumpyReductions
                return result

        if len(inputs) == 1:
            # No alignment necessary.
            sp_values = getattr(ufunc, method)(self.sp_values, **kwargs)
            fill_value = getattr(ufunc, method)(self.fill_value, **kwargs)

            if ufunc.nout > 1:
                # multiple outputs. e.g. modf
                arrays = tuple(
                    self._simple_new(
                        sp_value, self.sp_index, SparseDtype(sp_value.dtype, fv)
                    )
                    for sp_value, fv in zip(sp_values, fill_value)
                )
                return arrays
            elif method == "reduce":
                # e.g. reductions
                return sp_values

            return self._simple_new(
                sp_values, self.sp_index, SparseDtype(sp_values.dtype, fill_value)
            )

        new_inputs = tuple(np.asarray(x) for x in inputs)
        result = getattr(ufunc, method)(*new_inputs, **kwargs)
        if out:
            if len(out) == 1:
                out = out[0]
            return out

        if ufunc.nout > 1:
            return tuple(type(self)(x) for x in result)
        elif method == "at":
            # no return value
            return None
        else:
            return type(self)(result)

    # ------------------------------------------------------------------------
    # Ops
    # ------------------------------------------------------------------------

    def _arith_method(self, other, op):
        op_name = op.__name__

        if isinstance(other, SparseArray):
            return _sparse_array_op(self, other, op, op_name)

        elif is_scalar(other):
            with np.errstate(all="ignore"):
                fill = op(_get_fill(self), np.asarray(other))
                result = op(self.sp_values, other)

            if op_name == "divmod":
                left, right = result
                lfill, rfill = fill
                return (
                    _wrap_result(op_name, left, self.sp_index, lfill),
                    _wrap_result(op_name, right, self.sp_index, rfill),
                )

            return _wrap_result(op_name, result, self.sp_index, fill)

        else:
            other = np.asarray(other)
            with np.errstate(all="ignore"):
                if len(self) != len(other):
                    raise AssertionError(
                        f"length mismatch: {len(self)} vs. {len(other)}"
                    )
                if not isinstance(other, SparseArray):
                    dtype = getattr(other, "dtype", None)
                    other = SparseArray(other, fill_value=self.fill_value, dtype=dtype)
                return _sparse_array_op(self, other, op, op_name)

    def _cmp_method(self, other, op) -> SparseArray:
        if not is_scalar(other) and not isinstance(other, type(self)):
            # convert list-like to ndarray
            other = np.asarray(other)

        if isinstance(other, np.ndarray):
            # TODO: make this more flexible than just ndarray...
            other = SparseArray(other, fill_value=self.fill_value)

        if isinstance(other, SparseArray):
            if len(self) != len(other):
                raise ValueError(
                    f"operands have mismatched length {len(self)} and {len(other)}"
                )

            op_name = op.__name__.strip("_")
            return _sparse_array_op(self, other, op, op_name)
        else:
            # scalar
            fill_value = op(self.fill_value, other)
            result = np.full(len(self), fill_value, dtype=np.bool_)
            result[self.sp_index.indices] = op(self.sp_values, other)

            return type(self)(
                result,
                fill_value=fill_value,
                dtype=np.bool_,
            )

    _logical_method = _cmp_method

    def _unary_method(self, op) -> SparseArray:
        fill_value = op(np.array(self.fill_value)).item()
        dtype = SparseDtype(self.dtype.subtype, fill_value)
        # NOTE: if fill_value doesn't change
        # we just have to apply op to sp_values
        if isna(self.fill_value) or fill_value == self.fill_value:
            values = op(self.sp_values)
            return type(self)._simple_new(values, self.sp_index, self.dtype)
        # In the other case we have to recalc indexes
        return type(self)(op(self.to_dense()), dtype=dtype)

    def __pos__(self) -> SparseArray:
        return self._unary_method(operator.pos)

    def __neg__(self) -> SparseArray:
        return self._unary_method(operator.neg)

    def __invert__(self) -> SparseArray:
        return self._unary_method(operator.invert)

    def __abs__(self) -> SparseArray:
        return self._unary_method(operator.abs)

    # ----------
    # Formatting
    # -----------
    def __repr__(self) -> str:
        pp_str = printing.pprint_thing(self)
        pp_fill = printing.pprint_thing(self.fill_value)
        pp_index = printing.pprint_thing(self.sp_index)
        return f"{pp_str}\nFill: {pp_fill}\n{pp_index}"

    def _formatter(self, boxed: bool = False):
        # Defer to the formatter from the GenericArrayFormatter calling us.
        # This will infer the correct formatter from the dtype of the values.
        return None


def _make_sparse(
    arr: np.ndarray,
    kind: SparseIndexKind = "block",
    fill_value=None,
    dtype: np.dtype | None = None,
):
    """
    Convert ndarray to sparse format

    Parameters
    ----------
    arr : ndarray
    kind : {'block', 'integer'}
    fill_value : NaN or another value
    dtype : np.dtype, optional
    copy : bool, default False

    Returns
    -------
    (sparse_values, index, fill_value) : (ndarray, SparseIndex, Scalar)
    """
    assert isinstance(arr, np.ndarray)

    if arr.ndim > 1:
        raise TypeError("expected dimension <= 1 data")

    if fill_value is None:
        fill_value = na_value_for_dtype(arr.dtype)

    if isna(fill_value):
        mask = notna(arr)
    else:
        # cast to object comparison to be safe
        if is_string_dtype(arr.dtype):
            arr = arr.astype(object)

        if is_object_dtype(arr.dtype):
            # element-wise equality check method in numpy doesn't treat
            # each element type, eg. 0, 0.0, and False are treated as
            # same. So we have to check the both of its type and value.
            mask = splib.make_mask_object_ndarray(arr, fill_value)
        else:
            mask = arr != fill_value

    length = len(arr)
    if length != len(mask):
        # the arr is a SparseArray
        indices = mask.sp_index.indices
    else:
        indices = mask.nonzero()[0].astype(np.int32)

    index = make_sparse_index(length, indices, kind)
    sparsified_values = arr[mask]
    if dtype is not None:
        sparsified_values = ensure_wrapped_if_datetimelike(sparsified_values)
        sparsified_values = astype_array(sparsified_values, dtype=dtype)
        sparsified_values = np.asarray(sparsified_values)

    # TODO: copy
    return sparsified_values, index, fill_value


@overload
def make_sparse_index(length: int, indices, kind: Literal["block"]) -> BlockIndex:
    ...


@overload
def make_sparse_index(length: int, indices, kind: Literal["integer"]) -> IntIndex:
    ...


def make_sparse_index(length: int, indices, kind: SparseIndexKind) -> SparseIndex:
    index: SparseIndex
    if kind == "block":
        locs, lens = splib.get_blocks(indices)
        index = BlockIndex(length, locs, lens)
    elif kind == "integer":
        index = IntIndex(length, indices)
    else:  # pragma: no cover
        raise ValueError("must be block or integer type")
    return index
```
