## Supplementary software v0.2.1 for "Virtual control arms for paediatric myopia trials: external validation of axial-elongation models": scipy_sparse.py

```
"""
Interaction with scipy.sparse matrices.

Currently only includes to_coo helpers.
"""
from __future__ import annotations

from typing import TYPE_CHECKING

from pandas._libs import lib

from pandas.core.dtypes.missing import notna

from pandas.core.algorithms import factorize
from pandas.core.indexes.api import MultiIndex
from pandas.core.series import Series

if TYPE_CHECKING:
    from collections.abc import Iterable

    import numpy as np
    import scipy.sparse

    from pandas._typing import (
        IndexLabel,
        npt,
    )


def _check_is_partition(parts: Iterable, whole: Iterable):
    whole = set(whole)
    parts = [set(x) for x in parts]
    if set.intersection(*parts) != set():
        raise ValueError("Is not a partition because intersection is not null.")
    if set.union(*parts) != whole:
        raise ValueError("Is not a partition because union is not the whole.")


def _levels_to_axis(
    ss,
    levels: tuple[int] | list[int],
    valid_ilocs: npt.NDArray[np.intp],
    sort_labels: bool = False,
) -> tuple[npt.NDArray[np.intp], list[IndexLabel]]:
    """
    For a MultiIndexed sparse Series `ss`, return `ax_coords` and `ax_labels`,
    where `ax_coords` are the coordinates along one of the two axes of the
    destination sparse matrix, and `ax_labels` are the labels from `ss`' Index
    which correspond to these coordinates.

    Parameters
    ----------
    ss : Series
    levels : tuple/list
    valid_ilocs : numpy.ndarray
        Array of integer positions of valid values for the sparse matrix in ss.
    sort_labels : bool, default False
        Sort the axis labels before forming the sparse matrix. When `levels`
        refers to a single level, set to True for a faster execution.

    Returns
    -------
    ax_coords : numpy.ndarray (axis coordinates)
    ax_labels : list (axis labels)
    """
    # Since the labels are sorted in `Index.levels`, when we wish to sort and
    # there is only one level of the MultiIndex for this axis, the desired
    # output can be obtained in the following simpler, more efficient way.
    if sort_labels and len(levels) == 1:
        ax_coords = ss.index.codes[levels[0]][valid_ilocs]
        ax_labels = ss.index.levels[levels[0]]

    else:
        levels_values = lib.fast_zip(
            [ss.index.get_level_values(lvl).to_numpy() for lvl in levels]
        )
        codes, ax_labels = factorize(levels_values, sort=sort_labels)
        ax_coords = codes[valid_ilocs]

    ax_labels = ax_labels.tolist()
    return ax_coords, ax_labels


def _to_ijv(
    ss,
    row_levels: tuple[int] | list[int] = (0,),
    column_levels: tuple[int] | list[int] = (1,),
    sort_labels: bool = False,
) -> tuple[
    np.ndarray,
    npt.NDArray[np.intp],
    npt.NDArray[np.intp],
    list[IndexLabel],
    list[IndexLabel],
]:
    """
    For an arbitrary MultiIndexed sparse Series return (v, i, j, ilabels,
    jlabels) where (v, (i, j)) is suitable for passing to scipy.sparse.coo
    constructor, and ilabels and jlabels are the row and column labels
    respectively.

    Parameters
    ----------
    ss : Series
    row_levels : tuple/list
    column_levels : tuple/list
    sort_labels : bool, default False
        Sort the row and column labels before forming the sparse matrix.
        When `row_levels` and/or `column_levels` refer to a single level,
        set to `True` for a faster execution.

    Returns
    -------
    values : numpy.ndarray
        Valid values to populate a sparse matrix, extracted from
        ss.
    i_coords : numpy.ndarray (row coordinates of the values)
    j_coords : numpy.ndarray (column coordinates of the values)
    i_labels : list (row labels)
    j_labels : list (column labels)
    """
    # index and column levels must be a partition of the index
    _check_is_partition([row_levels, column_levels], range(ss.index.nlevels))
    # From the sparse Series, get the integer indices and data for valid sparse
    # entries.
    sp_vals = ss.array.sp_values
    na_mask = notna(sp_vals)
    values = sp_vals[na_mask]
    valid_ilocs = ss.array.sp_index.indices[na_mask]

    i_coords, i_labels = _levels_to_axis(
        ss, row_levels, valid_ilocs, sort_labels=sort_labels
    )

    j_coords, j_labels = _levels_to_axis(
        ss, column_levels, valid_ilocs, sort_labels=sort_labels
    )

    return values, i_coords, j_coords, i_labels, j_labels


def sparse_series_to_coo(
    ss: Series,
    row_levels: Iterable[int] = (0,),
    column_levels: Iterable[int] = (1,),
    sort_labels: bool = False,
) -> tuple[scipy.sparse.coo_matrix, list[IndexLabel], list[IndexLabel]]:
    """
    Convert a sparse Series to a scipy.sparse.coo_matrix using index
    levels row_levels, column_levels as the row and column
    labels respectively. Returns the sparse_matrix, row and column labels.
    """
    import scipy.sparse

    if ss.index.nlevels < 2:
        raise ValueError("to_coo requires MultiIndex with nlevels >= 2.")
    if not ss.index.is_unique:
        raise ValueError(
            "Duplicate index entries are not allowed in to_coo transformation."
        )

    # to keep things simple, only rely on integer indexing (not labels)
    row_levels = [ss.index._get_level_number(x) for x in row_levels]
    column_levels = [ss.index._get_level_number(x) for x in column_levels]

    v, i, j, rows, columns = _to_ijv(
        ss, row_levels=row_levels, column_levels=column_levels, sort_labels=sort_labels
    )
    sparse_matrix = scipy.sparse.coo_matrix(
        (v, (i, j)), shape=(len(rows), len(columns))
    )
    return sparse_matrix, rows, columns


def coo_to_sparse_series(
    A: scipy.sparse.coo_matrix, dense_index: bool = False
) -> Series:
    """
    Convert a scipy.sparse.coo_matrix to a Series with type sparse.

    Parameters
    ----------
    A : scipy.sparse.coo_matrix
    dense_index : bool, default False

    Returns
    -------
    Series

    Raises
    ------
    TypeError if A is not a coo_matrix
    """
    from pandas import SparseDtype

    try:
        ser = Series(A.data, MultiIndex.from_arrays((A.row, A.col)), copy=False)
    except AttributeError as err:
        raise TypeError(
            f"Expected coo_matrix. Got {type(A).__name__} instead."
        ) from err
    ser = ser.sort_index()
    ser = ser.astype(SparseDtype(ser.dtype))
    if dense_index:
        ind = MultiIndex.from_product([A.row, A.col])
        ser = ser.reindex(ind)
    return ser
```
