## Supplementary software v0.2.1 for "Virtual control arms for paediatric myopia trials: external validation of axial-elongation models": string_.py

```
from __future__ import annotations

from functools import partial
import operator
from typing import (
    TYPE_CHECKING,
    Any,
    Literal,
    cast,
)
import warnings

import numpy as np

from pandas._config import (
    get_option,
    using_string_dtype,
)

from pandas._libs import (
    lib,
    missing as libmissing,
)
from pandas._libs.arrays import NDArrayBacked
from pandas._libs.lib import ensure_string_array
from pandas.compat import (
    HAS_PYARROW,
    pa_version_under10p1,
)
from pandas.compat.numpy import function as nv
from pandas.util._decorators import doc
from pandas.util._exceptions import find_stack_level

from pandas.core.dtypes.base import (
    ExtensionDtype,
    StorageExtensionDtype,
    register_extension_dtype,
)
from pandas.core.dtypes.common import (
    is_array_like,
    is_bool_dtype,
    is_integer_dtype,
    is_object_dtype,
    is_string_dtype,
    pandas_dtype,
)

from pandas.core import (
    missing,
    nanops,
    ops,
)
from pandas.core.algorithms import isin
from pandas.core.array_algos import masked_reductions
from pandas.core.arrays.base import ExtensionArray
from pandas.core.arrays.floating import (
    FloatingArray,
    FloatingDtype,
)
from pandas.core.arrays.integer import (
    IntegerArray,
    IntegerDtype,
)
from pandas.core.arrays.numpy_ import NumpyExtensionArray
from pandas.core.construction import extract_array
from pandas.core.indexers import check_array_indexer
from pandas.core.missing import isna

from pandas.io.formats import printing

if TYPE_CHECKING:
    from collections.abc import MutableMapping

    import pyarrow

    from pandas._typing import (
        ArrayLike,
        AxisInt,
        Dtype,
        DtypeObj,
        NumpySorter,
        NumpyValueArrayLike,
        Scalar,
        Self,
        npt,
        type_t,
    )

    from pandas import Series


@register_extension_dtype
class StringDtype(StorageExtensionDtype):
    """
    Extension dtype for string data.

    .. warning::

       StringDtype is considered experimental. The implementation and
       parts of the API may change without warning.

    Parameters
    ----------
    storage : {"python", "pyarrow"}, optional
        If not given, the value of ``pd.options.mode.string_storage``.
    na_value : {np.nan, pd.NA}, default pd.NA
        Whether the dtype follows NaN or NA missing value semantics.

    Attributes
    ----------
    None

    Methods
    -------
    None

    Examples
    --------
    >>> pd.StringDtype()
    string[python]

    >>> pd.StringDtype(storage="pyarrow")
    string[pyarrow]
    """

    @property
    def name(self) -> str:  # type: ignore[override]
        if self._na_value is libmissing.NA:
            return "string"
        else:
            return "str"

    #: StringDtype().na_value uses pandas.NA except the implementation that
    # follows NumPy semantics, which uses nan.
    @property
    def na_value(self) -> libmissing.NAType | float:  # type: ignore[override]
        return self._na_value

    _metadata = ("storage", "_na_value")  # type: ignore[assignment]

    def __init__(
        self,
        storage: str | None = None,
        na_value: libmissing.NAType | float = libmissing.NA,
    ) -> None:
        # infer defaults
        if storage is None:
            if na_value is not libmissing.NA:
                storage = get_option("mode.string_storage")
                if storage == "auto":
                    if HAS_PYARROW:
                        storage = "pyarrow"
                    else:
                        storage = "python"
            else:
                storage = get_option("mode.string_storage")
                if storage == "auto":
                    storage = "python"

        if storage == "pyarrow_numpy":
            warnings.warn(
                "The 'pyarrow_numpy' storage option name is deprecated and will be "
                'removed in pandas 3.0. Use \'pd.StringDtype(storage="pyarrow", '
                "na_value-np.nan)' to construct the same dtype.\nOr enable the "
                "'pd.options.future.infer_string = True' option globally and use "
                'the "str" alias as a shorthand notation to specify a dtype '
                '(instead of "string[pyarrow_numpy]").',
                FutureWarning,
                stacklevel=find_stack_level(),
            )
            storage = "pyarrow"
            na_value = np.nan

        # validate options
        if storage not in {"python", "pyarrow"}:
            raise ValueError(
                f"Storage must be 'python' or 'pyarrow'. Got {storage} instead."
            )
        if storage == "pyarrow" and pa_version_under10p1:
            raise ImportError(
                "pyarrow>=10.0.1 is required for PyArrow backed StringArray."
            )

        if isinstance(na_value, float) and np.isnan(na_value):
            # when passed a NaN value, always set to np.nan to ensure we use
            # a consistent NaN value (and we can use `dtype.na_value is np.nan`)
            na_value = np.nan
        elif na_value is not libmissing.NA:
            raise ValueError(f"'na_value' must be np.nan or pd.NA, got {na_value}")

        self.storage = cast(str, storage)
        self._na_value = na_value

    def __repr__(self) -> str:
        if self._na_value is libmissing.NA:
            return f"{self.name}[{self.storage}]"
        else:
            # TODO add more informative repr
            return self.name

    def __eq__(self, other: object) -> bool:
        # we need to override the base class __eq__ because na_value (NA or NaN)
        # cannot be checked with normal `==`
        if isinstance(other, str):
            # TODO should dtype == "string" work for the NaN variant?
            if other == "string" or other == self.name:  # noqa: PLR1714
                return True
            try:
                other = self.construct_from_string(other)
            except (TypeError, ImportError):
                # TypeError if `other` is not a valid string for StringDtype
                # ImportError if pyarrow is not installed for "string[pyarrow]"
                return False
        if isinstance(other, type(self)):
            return self.storage == other.storage and self.na_value is other.na_value
        return False

    def __setstate__(self, state: MutableMapping[str, Any]) -> None:
        # back-compat for pandas < 2.3, where na_value did not yet exist
        self.storage = state.pop("storage", "python")
        self._na_value = state.pop("_na_value", libmissing.NA)

    def __hash__(self) -> int:
        # need to override __hash__ as well because of overriding __eq__
        return super().__hash__()

    def __reduce__(self):
        return StringDtype, (self.storage, self.na_value)

    @property
    def type(self) -> type[str]:
        return str

    @classmethod
    def construct_from_string(cls, string) -> Self:
        """
        Construct a StringDtype from a string.

        Parameters
        ----------
        string : str
            The type of the name. The storage type will be taking from `string`.
            Valid options and their storage types are

            ========================== ==============================================
            string                     result storage
            ========================== ==============================================
            ``'string'``               pd.options.mode.string_storage, default python
            ``'string[python]'``       python
            ``'string[pyarrow]'``      pyarrow
            ========================== ==============================================

        Returns
        -------
        StringDtype

        Raise
        -----
        TypeError
            If the string is not a valid option.
        """
        if not isinstance(string, str):
            raise TypeError(
                f"'construct_from_string' expects a string, got {type(string)}"
            )
        if string == "string":
            return cls()
        elif string == "str" and using_string_dtype():
            return cls(na_value=np.nan)
        elif string == "string[python]":
            return cls(storage="python")
        elif string == "string[pyarrow]":
            return cls(storage="pyarrow")
        elif string == "string[pyarrow_numpy]":
            # this is deprecated in the dtype __init__, remove this in pandas 3.0
            return cls(storage="pyarrow_numpy")
        else:
            raise TypeError(f"Cannot construct a '{cls.__name__}' from '{string}'")

    # https://github.com/pandas-dev/pandas/issues/36126
    # error: Signature of "construct_array_type" incompatible with supertype
    # "ExtensionDtype"
    def construct_array_type(  # type: ignore[override]
        self,
    ) -> type_t[BaseStringArray]:
        """
        Return the array type associated with this dtype.

        Returns
        -------
        type
        """
        from pandas.core.arrays.string_arrow import (
            ArrowStringArray,
            ArrowStringArrayNumpySemantics,
        )

        if self.storage == "python" and self._na_value is libmissing.NA:
            return StringArray
        elif self.storage == "pyarrow" and self._na_value is libmissing.NA:
            return ArrowStringArray
        elif self.storage == "python":
            return StringArrayNumpySemantics
        else:
            return ArrowStringArrayNumpySemantics

    def _get_common_dtype(self, dtypes: list[DtypeObj]) -> DtypeObj | None:
        storages = set()
        na_values = set()

        for dtype in dtypes:
            if isinstance(dtype, StringDtype):
                storages.add(dtype.storage)
                na_values.add(dtype.na_value)
            elif isinstance(dtype, np.dtype) and dtype.kind in ("U", "T"):
                continue
            else:
                return None

        if len(storages) == 2:
            # if both python and pyarrow storage -> priority to pyarrow
            storage = "pyarrow"
        else:
            storage = next(iter(storages))  # type: ignore[assignment]

        na_value: libmissing.NAType | float
        if len(na_values) == 2:
            # if both NaN and NA -> priority to NA
            na_value = libmissing.NA
        else:
            na_value = next(iter(na_values))

        return StringDtype(storage=storage, na_value=na_value)

    def __from_arrow__(
        self, array: pyarrow.Array | pyarrow.ChunkedArray
    ) -> BaseStringArray:
        """
        Construct StringArray from pyarrow Array/ChunkedArray.
        """
        if self.storage == "pyarrow":
            if self._na_value is libmissing.NA:
                from pandas.core.arrays.string_arrow import ArrowStringArray

                return ArrowStringArray(array)
            else:
                from pandas.core.arrays.string_arrow import (
                    ArrowStringArrayNumpySemantics,
                )

                return ArrowStringArrayNumpySemantics(array)

        else:
            import pyarrow

            if isinstance(array, pyarrow.Array):
                chunks = [array]
            else:
                # pyarrow.ChunkedArray
                chunks = array.chunks

            results = []
            for arr in chunks:
                # convert chunk by chunk to numpy and concatenate then, to avoid
                # overflow for large string data when concatenating the pyarrow arrays
                arr = arr.to_numpy(zero_copy_only=False)
                arr = ensure_string_array(arr, na_value=self.na_value)
                results.append(arr)

        if len(chunks) == 0:
            arr = np.array([], dtype=object)
        else:
            arr = np.concatenate(results)

        # Bypass validation inside StringArray constructor, see GH#47781
        new_string_array = StringArray.__new__(StringArray)
        NDArrayBacked.__init__(new_string_array, arr, self)
        return new_string_array


class BaseStringArray(ExtensionArray):
    """
    Mixin class for StringArray, ArrowStringArray.
    """

    dtype: StringDtype

    @doc(ExtensionArray.tolist)
    def tolist(self):
        if self.ndim > 1:
            return [x.tolist() for x in self]
        return list(self.to_numpy())

    @classmethod
    def _from_scalars(cls, scalars, dtype: DtypeObj) -> Self:
        if lib.infer_dtype(scalars, skipna=True) not in ["string", "empty"]:
            # TODO: require any NAs be valid-for-string
            raise ValueError
        return cls._from_sequence(scalars, dtype=dtype)

    def _formatter(self, boxed: bool = False):
        formatter = partial(
            printing.pprint_thing,
            escape_chars=("\t", "\r", "\n"),
            quote_strings=not boxed,
        )
        return formatter

    def _str_map(
        self,
        f,
        na_value=lib.no_default,
        dtype: Dtype | None = None,
        convert: bool = True,
    ):
        if self.dtype.na_value is np.nan:
            return self._str_map_nan_semantics(
                f, na_value=na_value, dtype=dtype, convert=convert
            )

        from pandas.arrays import BooleanArray

        if dtype is None:
            dtype = self.dtype
        if na_value is lib.no_default:
            na_value = self.dtype.na_value

        mask = isna(self)
        arr = np.asarray(self)

        if is_integer_dtype(dtype) or is_bool_dtype(dtype):
            constructor: type[IntegerArray | BooleanArray]
            if is_integer_dtype(dtype):
                constructor = IntegerArray
            else:
                constructor = BooleanArray

            na_value_is_na = isna(na_value)
            if na_value_is_na:
                na_value = 1
            elif dtype == np.dtype("bool"):
                # GH#55736
                na_value = bool(na_value)
            result = lib.map_infer_mask(
                arr,
                f,
                mask.view("uint8"),
                convert=False,
                na_value=na_value,
                # error: Argument 1 to "dtype" has incompatible type
                # "Union[ExtensionDtype, str, dtype[Any], Type[object]]"; expected
                # "Type[object]"
                dtype=np.dtype(cast(type, dtype)),
            )

            if not na_value_is_na:
                mask[:] = False

            return constructor(result, mask)

        else:
            return self._str_map_str_or_object(dtype, na_value, arr, f, mask)

    def _str_map_str_or_object(
        self,
        dtype,
        na_value,
        arr: np.ndarray,
        f,
        mask: npt.NDArray[np.bool_],
    ):
        # _str_map helper for case where dtype is either string dtype or object
        if is_string_dtype(dtype) and not is_object_dtype(dtype):
            # i.e. StringDtype
            result = lib.map_infer_mask(
                arr, f, mask.view("uint8"), convert=False, na_value=na_value
            )
            if self.dtype.storage == "pyarrow":
                import pyarrow as pa

                result = pa.array(
                    result, mask=mask, type=pa.large_string(), from_pandas=True
                )
            # error: Too many arguments for "BaseStringArray"
            return type(self)(result)  # type: ignore[call-arg]

        else:
            # This is when the result type is object. We reach this when
            # -> We know the result type is truly object (e.g. .encode returns bytes
            #    or .findall returns a list).
            # -> We don't know the result type. E.g. `.get` can return anything.
            return lib.map_infer_mask(arr, f, mask.view("uint8"))

    def _str_map_nan_semantics(
        self,
        f,
        na_value=lib.no_default,
        dtype: Dtype | None = None,
        convert: bool = True,
    ):
        if dtype is None:
            dtype = self.dtype
        if na_value is lib.no_default:
            if is_bool_dtype(dtype):
                # NaN propagates as False
                na_value = False
            else:
                na_value = self.dtype.na_value

        mask = isna(self)
        arr = np.asarray(self)

        if is_integer_dtype(dtype) or is_bool_dtype(dtype):
            na_value_is_na = isna(na_value)
            if na_value_is_na:
                if is_integer_dtype(dtype):
                    na_value = 0
                else:
                    # NaN propagates as False
                    na_value = False

            result = lib.map_infer_mask(
                arr,
                f,
                mask.view("uint8"),
                convert=False,
                na_value=na_value,
                dtype=np.dtype(cast(type, dtype)),
            )
            if na_value_is_na and is_integer_dtype(dtype) and mask.any():
                # TODO: we could alternatively do this check before map_infer_mask
                #  and adjust the dtype/na_value we pass there. Which is more
                #  performant?
                result = result.astype("float64")
                result[mask] = np.nan

            return result

        else:
            return self._str_map_str_or_object(dtype, na_value, arr, f, mask)

    def view(self, dtype: Dtype | None = None) -> ArrayLike:
        if dtype is not None:
            raise TypeError("Cannot change data-type for string array.")
        return super().view(dtype=dtype)


# error: Definition of "_concat_same_type" in base class "NDArrayBacked" is
# incompatible with definition in base class "ExtensionArray"
class StringArray(BaseStringArray, NumpyExtensionArray):  # type: ignore[misc]
    """
    Extension array for string data.

    .. warning::

       StringArray is considered experimental. The implementation and
       parts of the API may change without warning.

    Parameters
    ----------
    values : array-like
        The array of data.

        .. warning::

           Currently, this expects an object-dtype ndarray
           where the elements are Python strings
           or nan-likes (``None``, ``np.nan``, ``NA``).
           This may change without warning in the future. Use
           :meth:`pandas.array` with ``dtype="string"`` for a stable way of
           creating a `StringArray` from any sequence.

        .. versionchanged:: 1.5.0

           StringArray now accepts array-likes containing
           nan-likes(``None``, ``np.nan``) for the ``values`` parameter
           in addition to strings and :attr:`pandas.NA`

    copy : bool, default False
        Whether to copy the array of data.

    Attributes
    ----------
    None

    Methods
    -------
    None

    See Also
    --------
    :func:`pandas.array`
        The recommended function for creating a StringArray.
    Series.str
        The string methods are available on Series backed by
        a StringArray.

    Notes
    -----
    StringArray returns a BooleanArray for comparison methods.

    Examples
    --------
    >>> pd.array(['This is', 'some text', None, 'data.'], dtype="string")
    <StringArray>
    ['This is', 'some text', <NA>, 'data.']
    Length: 4, dtype: string

    Unlike arrays instantiated with ``dtype="object"``, ``StringArray``
    will convert the values to strings.

    >>> pd.array(['1', 1], dtype="object")
    <NumpyExtensionArray>
    ['1', 1]
    Length: 2, dtype: object
    >>> pd.array(['1', 1], dtype="string")
    <StringArray>
    ['1', '1']
    Length: 2, dtype: string

    However, instantiating StringArrays directly with non-strings will raise an error.

    For comparison methods, `StringArray` returns a :class:`pandas.BooleanArray`:

    >>> pd.array(["a", None, "c"], dtype="string") == "a"
    <BooleanArray>
    [True, <NA>, False]
    Length: 3, dtype: boolean
    """

    # undo the NumpyExtensionArray hack
    _typ = "extension"
    _storage = "python"
    _na_value: libmissing.NAType | float = libmissing.NA

    def __init__(self, values, copy: bool = False) -> None:
        values = extract_array(values)

        super().__init__(values, copy=copy)
        if not isinstance(values, type(self)):
            self._validate()
        NDArrayBacked.__init__(
            self,
            self._ndarray,
            StringDtype(storage=self._storage, na_value=self._na_value),
        )

    def _validate(self):
        """Validate that we only store NA or strings."""
        if len(self._ndarray) and not lib.is_string_array(self._ndarray, skipna=True):
            raise ValueError("StringArray requires a sequence of strings or pandas.NA")
        if self._ndarray.dtype != "object":
            raise ValueError(
                "StringArray requires a sequence of strings or pandas.NA. Got "
                f"'{self._ndarray.dtype}' dtype instead."
            )
        # Check to see if need to convert Na values to pd.NA
        if self._ndarray.ndim > 2:
            # Ravel if ndims > 2 b/c no cythonized version available
            lib.convert_nans_to_NA(self._ndarray.ravel("K"))
        else:
            lib.convert_nans_to_NA(self._ndarray)

    def _validate_scalar(self, value):
        # used by NDArrayBackedExtensionIndex.insert
        if isna(value):
            return self.dtype.na_value
        elif not isinstance(value, str):
            raise TypeError(
                f"Invalid value '{value}' for dtype '{self.dtype}'. Value should be a "
                f"string or missing value, got '{type(value).__name__}' instead."
            )
        return value

    @classmethod
    def _from_sequence(cls, scalars, *, dtype: Dtype | None = None, copy: bool = False):
        if dtype and not (isinstance(dtype, str) and dtype == "string"):
            dtype = pandas_dtype(dtype)
            assert isinstance(dtype, StringDtype) and dtype.storage == "python"
        else:
            if using_string_dtype():
                dtype = StringDtype(storage="python", na_value=np.nan)
            else:
                dtype = StringDtype(storage="python")

        from pandas.core.arrays.masked import BaseMaskedArray

        na_value = dtype.na_value
        if isinstance(scalars, BaseMaskedArray):
            # avoid costly conversion to object dtype
            na_values = scalars._mask
            result = scalars._data
            result = lib.ensure_string_array(result, copy=copy, convert_na_value=False)
            result[na_values] = na_value

        else:
            if lib.is_pyarrow_array(scalars):
                # pyarrow array; we cannot rely on the "to_numpy" check in
                #  ensure_string_array because calling scalars.to_numpy would set
                #  zero_copy_only to True which caused problems see GH#52076
                scalars = np.array(scalars)
            # convert non-na-likes to str, and nan-likes to StringDtype().na_value
            result = lib.ensure_string_array(scalars, na_value=na_value, copy=copy)

        # Manually creating new array avoids the validation step in the __init__, so is
        # faster. Refactor need for validation?
        new_string_array = cls.__new__(cls)
        NDArrayBacked.__init__(new_string_array, result, dtype)

        return new_string_array

    @classmethod
    def _from_sequence_of_strings(
        cls, strings, *, dtype: Dtype | None = None, copy: bool = False
    ):
        return cls._from_sequence(strings, dtype=dtype, copy=copy)

    @classmethod
    def _empty(cls, shape, dtype) -> StringArray:
        values = np.empty(shape, dtype=object)
        values[:] = libmissing.NA
        return cls(values).astype(dtype, copy=False)

    def __arrow_array__(self, type=None):
        """
        Convert myself into a pyarrow Array.
        """
        import pyarrow as pa

        if type is None:
            type = pa.string()

        values = self._ndarray.copy()
        values[self.isna()] = None
        return pa.array(values, type=type, from_pandas=True)

    def _values_for_factorize(self) -> tuple[np.ndarray, libmissing.NAType | float]:  # type: ignore[override]
        arr = self._ndarray.copy()

        return arr, self.dtype.na_value

    def _maybe_convert_setitem_value(self, value):
        """Maybe convert value to be pyarrow compatible."""
        if lib.is_scalar(value):
            if isna(value):
                value = self.dtype.na_value
            elif not isinstance(value, str):
                raise TypeError(
                    f"Invalid value '{value}' for dtype '{self.dtype}'. Value should "
                    f"be a string or missing value, got '{type(value).__name__}' "
                    "instead."
                )
        else:
            value = extract_array(value, extract_numpy=True)
            if not is_array_like(value):
                value = np.asarray(value, dtype=object)
            elif isinstance(value.dtype, type(self.dtype)):
                return value
            else:
                # cast categories and friends to arrays to see if values are
                # compatible, compatibility with arrow backed strings
                value = np.asarray(value)
            if len(value) and not lib.is_string_array(value, skipna=True):
                raise TypeError(
                    "Invalid value for dtype 'str'. Value should be a "
                    "string or missing value (or array of those)."
                )
        return value

    def __setitem__(self, key, value) -> None:
        value = self._maybe_convert_setitem_value(value)

        key = check_array_indexer(self, key)
        scalar_key = lib.is_scalar(key)
        scalar_value = lib.is_scalar(value)
        if scalar_key and not scalar_value:
            raise ValueError("setting an array element with a sequence.")

        if not scalar_value:
            if value.dtype == self.dtype:
                value = value._ndarray
            else:
                value = np.asarray(value)
                mask = isna(value)
                if mask.any():
                    value = value.copy()
                    value[isna(value)] = self.dtype.na_value

        super().__setitem__(key, value)

    def _putmask(self, mask: npt.NDArray[np.bool_], value) -> None:
        # the super() method NDArrayBackedExtensionArray._putmask uses
        # np.putmask which doesn't properly handle None/pd.NA, so using the
        # base class implementation that uses __setitem__
        ExtensionArray._putmask(self, mask, value)

    def _where(self, mask: npt.NDArray[np.bool_], value) -> Self:
        # the super() method NDArrayBackedExtensionArray._where uses
        # np.putmask which doesn't properly handle None/pd.NA, so using the
        # base class implementation that uses __setitem__
        return ExtensionArray._where(self, mask, value)

    def isin(self, values: ArrayLike) -> npt.NDArray[np.bool_]:
        if isinstance(values, BaseStringArray) or (
            isinstance(values, ExtensionArray) and is_string_dtype(values.dtype)
        ):
            values = values.astype(self.dtype, copy=False)
        else:
            if not lib.is_string_array(np.asarray(values), skipna=True):
                values = np.array(
                    [val for val in values if isinstance(val, str) or isna(val)],
                    dtype=object,
                )
                if not len(values):
                    return np.zeros(self.shape, dtype=bool)

            values = self._from_sequence(values, dtype=self.dtype)

        return isin(np.asarray(self), np.asarray(values))

    def astype(self, dtype, copy: bool = True):
        dtype = pandas_dtype(dtype)

        if dtype == self.dtype:
            if copy:
                return self.copy()
            return self

        elif isinstance(dtype, IntegerDtype):
            arr = self._ndarray.copy()
            mask = self.isna()
            arr[mask] = 0
            values = arr.astype(dtype.numpy_dtype)
            return IntegerArray(values, mask, copy=False)
        elif isinstance(dtype, FloatingDtype):
            arr = self.copy()
            mask = self.isna()
            arr[mask] = "0"
            values = arr.astype(dtype.numpy_dtype)
            return FloatingArray(values, mask, copy=False)
        elif isinstance(dtype, ExtensionDtype):
            # Skip the NumpyExtensionArray.astype method
            return ExtensionArray.astype(self, dtype, copy)
        elif np.issubdtype(dtype, np.floating):
            arr = self._ndarray.copy()
            mask = self.isna()
            arr[mask] = 0
            values = arr.astype(dtype)
            values[mask] = np.nan
            return values

        return super().astype(dtype, copy)

    def _reduce(
        self,
        name: str,
        *,
        skipna: bool = True,
        keepdims: bool = False,
        axis: AxisInt | None = 0,
        **kwargs,
    ):
        if self.dtype.na_value is np.nan and name in ["any", "all"]:
            if name == "any":
                return nanops.nanany(self._ndarray, skipna=skipna)
            else:
                return nanops.nanall(self._ndarray, skipna=skipna)

        if name in ["min", "max", "argmin", "argmax", "sum"]:
            result = getattr(self, name)(skipna=skipna, axis=axis, **kwargs)
            if keepdims:
                return self._from_sequence([result], dtype=self.dtype)
            return result
        raise TypeError(f"Cannot perform reduction '{name}' with string dtype")

    def _accumulate(self, name: str, *, skipna: bool = True, **kwargs) -> StringArray:
        """
        Return an ExtensionArray performing an accumulation operation.

        The underlying data type might change.

        Parameters
        ----------
        name : str
            Name of the function, supported values are:
            - cummin
            - cummax
            - cumsum
            - cumprod
        skipna : bool, default True
            If True, skip NA values.
        **kwargs
            Additional keyword arguments passed to the accumulation function.
            Currently, there is no supported kwarg.

        Returns
        -------
        array

        Raises
        ------
        NotImplementedError : subclass does not define accumulations
        """
        if name == "cumprod":
            msg = f"operation '{name}' not supported for dtype '{self.dtype}'"
            raise TypeError(msg)

        # We may need to strip out trailing NA values
        tail: np.ndarray | None = None
        na_mask: np.ndarray | None = None
        ndarray = self._ndarray
        np_func = {
            "cumsum": np.cumsum,
            "cummin": np.minimum.accumulate,
            "cummax": np.maximum.accumulate,
        }[name]

        if self._hasna:
            na_mask = cast("npt.NDArray[np.bool_]", isna(ndarray))
            if np.all(na_mask):
                return type(self)(ndarray)
            if skipna:
                if name == "cumsum":
                    ndarray = np.where(na_mask, "", ndarray)
                else:
                    # We can retain the running min/max by forward/backward filling.
                    ndarray = ndarray.copy()
                    missing.pad_or_backfill_inplace(
                        ndarray,
                        method="pad",
                        axis=0,
                    )
                    missing.pad_or_backfill_inplace(
                        ndarray,
                        method="backfill",
                        axis=0,
                    )
            else:
                # When not skipping NA values, the result should be null from
                # the first NA value onward.
                idx = np.argmax(na_mask)
                tail = np.empty(len(ndarray) - idx, dtype="object")
                tail[:] = self.dtype.na_value
                ndarray = ndarray[:idx]

        # mypy: Cannot call function of unknown type
        np_result = np_func(ndarray)  # type: ignore[operator]

        if tail is not None:
            np_result = np.hstack((np_result, tail))
        elif na_mask is not None:
            # Argument 2 to "where" has incompatible type "NAType | float"
            np_result = np.where(na_mask, self.dtype.na_value, np_result)  # type: ignore[arg-type]

        result = type(self)(np_result)
        return result

    def _wrap_reduction_result(self, axis: AxisInt | None, result) -> Any:
        if self.dtype.na_value is np.nan and result is libmissing.NA:
            # the masked_reductions use pd.NA -> convert to np.nan
            return np.nan
        return super()._wrap_reduction_result(axis, result)

    def min(self, axis=None, skipna: bool = True, **kwargs) -> Scalar:
        nv.validate_min((), kwargs)
        result = masked_reductions.min(
            values=self.to_numpy(), mask=self.isna(), skipna=skipna
        )
        return self._wrap_reduction_result(axis, result)

    def max(self, axis=None, skipna: bool = True, **kwargs) -> Scalar:
        nv.validate_max((), kwargs)
        result = masked_reductions.max(
            values=self.to_numpy(), mask=self.isna(), skipna=skipna
        )
        return self._wrap_reduction_result(axis, result)

    def sum(
        self,
        *,
        axis: AxisInt | None = None,
        skipna: bool = True,
        min_count: int = 0,
        **kwargs,
    ) -> Scalar:
        nv.validate_sum((), kwargs)
        result = masked_reductions.sum(
            values=self._ndarray, mask=self.isna(), skipna=skipna
        )
        return self._wrap_reduction_result(axis, result)

    def value_counts(self, dropna: bool = True) -> Series:
        from pandas.core.algorithms import value_counts_internal as value_counts

        result = value_counts(self._ndarray, dropna=dropna).astype("Int64")
        result = value_counts(self._ndarray, sort=False, dropna=dropna)
        result.index = result.index.astype(self.dtype)

        if self.dtype.na_value is libmissing.NA:
            result = result.astype("Int64")
        return result

    def memory_usage(self, deep: bool = False) -> int:
        result = self._ndarray.nbytes
        if deep:
            return result + lib.memory_usage_of_objects(self._ndarray)
        return result

    @doc(ExtensionArray.searchsorted)
    def searchsorted(
        self,
        value: NumpyValueArrayLike | ExtensionArray,
        side: Literal["left", "right"] = "left",
        sorter: NumpySorter | None = None,
    ) -> npt.NDArray[np.intp] | np.intp:
        if self._hasna:
            raise ValueError(
                "searchsorted requires array to be sorted, which is impossible "
                "with NAs present."
            )
        return super().searchsorted(value=value, side=side, sorter=sorter)

    def _cmp_method(self, other, op):
        from pandas.arrays import (
            ArrowExtensionArray,
            BooleanArray,
        )

        if (
            isinstance(other, BaseStringArray)
            and self.dtype.na_value is not libmissing.NA
            and other.dtype.na_value is libmissing.NA
        ):
            # NA has priority of NaN semantics
            return NotImplemented

        if isinstance(other, ArrowExtensionArray):
            if isinstance(other, BaseStringArray):
                # pyarrow storage has priority over python storage
                # (except if we have NA semantics and other not)
                if not (
                    self.dtype.na_value is libmissing.NA
                    and other.dtype.na_value is not libmissing.NA
                ):
                    return NotImplemented
            else:
                return NotImplemented

        if isinstance(other, StringArray):
            other = other._ndarray

        mask = isna(self) | isna(other)
        valid = ~mask

        if not lib.is_scalar(other):
            if len(other) != len(self):
                # prevent improper broadcasting when other is 2D
                raise ValueError(
                    f"Lengths of operands do not match: {len(self)} != {len(other)}"
                )

            # for array-likes, first filter out NAs before converting to numpy
            if not is_array_like(other):
                other = np.asarray(other)
            other = other[valid]

        if op.__name__ in ops.ARITHMETIC_BINOPS:
            result = np.empty_like(self._ndarray, dtype="object")
            result[mask] = self.dtype.na_value
            result[valid] = op(self._ndarray[valid], other)
            return self._from_backing_data(result)
        else:
            # logical
            result = np.zeros(len(self._ndarray), dtype="bool")
            result[valid] = op(self._ndarray[valid], other)
            res_arr = BooleanArray(result, mask)
            if self.dtype.na_value is np.nan:
                if op == operator.ne:
                    return res_arr.to_numpy(np.bool_, na_value=True)
                else:
                    return res_arr.to_numpy(np.bool_, na_value=False)
            return res_arr

    _arith_method = _cmp_method


class StringArrayNumpySemantics(StringArray):
    _storage = "python"
    _na_value = np.nan

    def _validate(self) -> None:
        """Validate that we only store NaN or strings."""
        if len(self._ndarray) and not lib.is_string_array(self._ndarray, skipna=True):
            raise ValueError(
                "StringArrayNumpySemantics requires a sequence of strings or NaN"
            )
        if self._ndarray.dtype != "object":
            raise ValueError(
                "StringArrayNumpySemantics requires a sequence of strings or NaN. Got "
                f"'{self._ndarray.dtype}' dtype instead."
            )
        # TODO validate or force NA/None to NaN

    @classmethod
    def _from_sequence(
        cls, scalars, *, dtype: Dtype | None = None, copy: bool = False
    ) -> Self:
        if dtype is None:
            dtype = StringDtype(storage="python", na_value=np.nan)
        return super()._from_sequence(scalars, dtype=dtype, copy=copy)
```
