## Supplementary software v0.2.1 for "Virtual control arms for paediatric myopia trials: external validation of axial-elongation models": string_arrow.py

```
from __future__ import annotations

import operator
import re
from typing import (
    TYPE_CHECKING,
    Callable,
    Union,
)
import warnings

import numpy as np

from pandas._libs import (
    lib,
    missing as libmissing,
)
from pandas.compat import (
    pa_version_under10p1,
    pa_version_under13p0,
    pa_version_under16p0,
)
from pandas.util._exceptions import find_stack_level

from pandas.core.dtypes.common import (
    is_scalar,
    pandas_dtype,
)
from pandas.core.dtypes.missing import isna

from pandas.core.arrays._arrow_string_mixins import ArrowStringArrayMixin
from pandas.core.arrays.arrow import ArrowExtensionArray
from pandas.core.arrays.boolean import BooleanDtype
from pandas.core.arrays.floating import Float64Dtype
from pandas.core.arrays.integer import Int64Dtype
from pandas.core.arrays.numeric import NumericDtype
from pandas.core.arrays.string_ import (
    BaseStringArray,
    StringDtype,
)
from pandas.core.strings.object_array import ObjectStringArrayMixin

if not pa_version_under10p1:
    import pyarrow as pa
    import pyarrow.compute as pc


if TYPE_CHECKING:
    from collections.abc import Sequence

    from pandas._typing import (
        ArrayLike,
        Dtype,
        Self,
        npt,
    )

    from pandas import Series


ArrowStringScalarOrNAT = Union[str, libmissing.NAType]


def _chk_pyarrow_available() -> None:
    if pa_version_under10p1:
        msg = "pyarrow>=10.0.1 is required for PyArrow backed ArrowExtensionArray."
        raise ImportError(msg)


def _is_string_view(typ):
    return not pa_version_under16p0 and pa.types.is_string_view(typ)


# TODO: Inherit directly from BaseStringArrayMethods. Currently we inherit from
# ObjectStringArrayMixin because we want to have the object-dtype based methods as
# fallback for the ones that pyarrow doesn't yet support


class ArrowStringArray(ObjectStringArrayMixin, ArrowExtensionArray, BaseStringArray):
    """
    Extension array for string data in a ``pyarrow.ChunkedArray``.

    .. warning::

       ArrowStringArray is considered experimental. The implementation and
       parts of the API may change without warning.

    Parameters
    ----------
    values : pyarrow.Array or pyarrow.ChunkedArray
        The array of data.

    Attributes
    ----------
    None

    Methods
    -------
    None

    See Also
    --------
    :func:`pandas.array`
        The recommended function for creating a ArrowStringArray.
    Series.str
        The string methods are available on Series backed by
        a ArrowStringArray.

    Notes
    -----
    ArrowStringArray returns a BooleanArray for comparison methods.

    Examples
    --------
    >>> pd.array(['This is', 'some text', None, 'data.'], dtype="string[pyarrow]")
    <ArrowStringArray>
    ['This is', 'some text', <NA>, 'data.']
    Length: 4, dtype: string
    """

    # error: Incompatible types in assignment (expression has type "StringDtype",
    # base class "ArrowExtensionArray" defined the type as "ArrowDtype")
    _dtype: StringDtype  # type: ignore[assignment]
    _storage = "pyarrow"
    _na_value: libmissing.NAType | float = libmissing.NA

    def __init__(self, values) -> None:
        _chk_pyarrow_available()
        if isinstance(values, (pa.Array, pa.ChunkedArray)) and (
            pa.types.is_string(values.type)
            or _is_string_view(values.type)
            or (
                pa.types.is_dictionary(values.type)
                and (
                    pa.types.is_string(values.type.value_type)
                    or pa.types.is_large_string(values.type.value_type)
                    or _is_string_view(values.type.value_type)
                )
            )
        ):
            values = pc.cast(values, pa.large_string())

        super().__init__(values)
        self._dtype = StringDtype(storage=self._storage, na_value=self._na_value)

        if not pa.types.is_large_string(self._pa_array.type):
            raise ValueError(
                "ArrowStringArray requires a PyArrow (chunked) array of "
                "large_string type"
            )

    @classmethod
    def _box_pa_scalar(cls, value, pa_type: pa.DataType | None = None) -> pa.Scalar:
        pa_scalar = super()._box_pa_scalar(value, pa_type)
        if pa.types.is_string(pa_scalar.type) and pa_type is None:
            pa_scalar = pc.cast(pa_scalar, pa.large_string())
        return pa_scalar

    @classmethod
    def _box_pa_array(
        cls, value, pa_type: pa.DataType | None = None, copy: bool = False
    ) -> pa.Array | pa.ChunkedArray:
        pa_array = super()._box_pa_array(value, pa_type)
        if pa.types.is_string(pa_array.type) and pa_type is None:
            pa_array = pc.cast(pa_array, pa.large_string())
        return pa_array

    def __len__(self) -> int:
        """
        Length of this array.

        Returns
        -------
        length : int
        """
        return len(self._pa_array)

    @classmethod
    def _from_sequence(cls, scalars, *, dtype: Dtype | None = None, copy: bool = False):
        from pandas.core.arrays.masked import BaseMaskedArray

        _chk_pyarrow_available()

        if dtype and not (isinstance(dtype, str) and dtype == "string"):
            dtype = pandas_dtype(dtype)
            assert isinstance(dtype, StringDtype) and dtype.storage == "pyarrow"

        if isinstance(scalars, BaseMaskedArray):
            # avoid costly conversion to object dtype in ensure_string_array and
            # numerical issues with Float32Dtype
            na_values = scalars._mask
            result = scalars._data
            result = lib.ensure_string_array(result, copy=copy, convert_na_value=False)
            return cls(pa.array(result, mask=na_values, type=pa.large_string()))
        elif isinstance(scalars, (pa.Array, pa.ChunkedArray)):
            return cls(pc.cast(scalars, pa.large_string()))

        # convert non-na-likes to str
        result = lib.ensure_string_array(scalars, copy=copy)
        return cls(pa.array(result, type=pa.large_string(), from_pandas=True))

    @classmethod
    def _from_sequence_of_strings(
        cls, strings, dtype: Dtype | None = None, copy: bool = False
    ):
        return cls._from_sequence(strings, dtype=dtype, copy=copy)

    @property
    def dtype(self) -> StringDtype:  # type: ignore[override]
        """
        An instance of 'string[pyarrow]'.
        """
        return self._dtype

    def insert(self, loc: int, item) -> ArrowStringArray:
        if self.dtype.na_value is np.nan and item is np.nan:
            item = libmissing.NA
        if not isinstance(item, str) and item is not libmissing.NA:
            raise TypeError(
                f"Invalid value '{item}' for dtype 'str'. Value should be a "
                f"string or missing value, got '{type(item).__name__}' instead."
            )
        return super().insert(loc, item)

    def _convert_bool_result(self, values, na=lib.no_default, method_name=None):
        if na is not lib.no_default and not isna(na) and not isinstance(na, bool):
            # GH#59561
            warnings.warn(
                f"Allowing a non-bool 'na' in obj.str.{method_name} is deprecated "
                "and will raise in a future version.",
                FutureWarning,
                stacklevel=find_stack_level(),
            )
            na = bool(na)

        if self.dtype.na_value is np.nan:
            if na is lib.no_default or isna(na):
                # NaN propagates as False
                values = values.fill_null(False)
            else:
                values = values.fill_null(na)
            return values.to_numpy()
        else:
            if na is not lib.no_default and not isna(
                na
            ):  # pyright: ignore [reportGeneralTypeIssues]
                values = values.fill_null(na)
        return BooleanDtype().__from_arrow__(values)

    def _maybe_convert_setitem_value(self, value):
        """Maybe convert value to be pyarrow compatible."""
        if is_scalar(value):
            if isna(value):
                value = None
            elif not isinstance(value, str):
                raise TypeError(
                    f"Invalid value '{value}' for dtype 'str'. Value should be a "
                    f"string or missing value, got '{type(value).__name__}' instead."
                )
        else:
            value = np.array(value, dtype=object, copy=True)
            value[isna(value)] = None
            for v in value:
                if not (v is None or isinstance(v, str)):
                    raise TypeError(
                        "Invalid value for dtype 'str'. Value should be a "
                        "string or missing value (or array of those)."
                    )
        return super()._maybe_convert_setitem_value(value)

    def isin(self, values: ArrayLike) -> npt.NDArray[np.bool_]:
        value_set = [
            pa_scalar.as_py()
            for pa_scalar in [pa.scalar(value, from_pandas=True) for value in values]
            if pa_scalar.type in (pa.string(), pa.null(), pa.large_string())
        ]

        # short-circuit to return all False array.
        if not len(value_set):
            return np.zeros(len(self), dtype=bool)

        result = pc.is_in(
            self._pa_array, value_set=pa.array(value_set, type=self._pa_array.type)
        )
        # pyarrow 2.0.0 returned nulls, so we explicily specify dtype to convert nulls
        # to False
        return np.array(result, dtype=np.bool_)

    def astype(self, dtype, copy: bool = True):
        dtype = pandas_dtype(dtype)

        if dtype == self.dtype:
            if copy:
                return self.copy()
            return self
        elif isinstance(dtype, NumericDtype):
            data = self._pa_array.cast(pa.from_numpy_dtype(dtype.numpy_dtype))
            return dtype.__from_arrow__(data)
        elif isinstance(dtype, np.dtype) and np.issubdtype(dtype, np.floating):
            return self.to_numpy(dtype=dtype, na_value=np.nan)

        return super().astype(dtype, copy=copy)

    @property
    def _data(self):
        # dask accesses ._data directlys
        warnings.warn(
            f"{type(self).__name__}._data is a deprecated and will be removed "
            "in a future version, use ._pa_array instead",
            FutureWarning,
            stacklevel=find_stack_level(),
        )
        return self._pa_array

    # ------------------------------------------------------------------------
    # String methods interface

    _str_isalnum = ArrowStringArrayMixin._str_isalnum
    _str_isalpha = ArrowStringArrayMixin._str_isalpha
    _str_isdecimal = ArrowStringArrayMixin._str_isdecimal
    _str_isdigit = ArrowStringArrayMixin._str_isdigit
    _str_islower = ArrowStringArrayMixin._str_islower
    _str_isnumeric = ArrowStringArrayMixin._str_isnumeric
    _str_isspace = ArrowStringArrayMixin._str_isspace
    _str_istitle = ArrowStringArrayMixin._str_istitle
    _str_isupper = ArrowStringArrayMixin._str_isupper

    _str_map = BaseStringArray._str_map
    _str_startswith = ArrowStringArrayMixin._str_startswith
    _str_endswith = ArrowStringArrayMixin._str_endswith
    _str_pad = ArrowStringArrayMixin._str_pad
    _str_match = ArrowStringArrayMixin._str_match
    _str_fullmatch = ArrowStringArrayMixin._str_fullmatch
    _str_lower = ArrowStringArrayMixin._str_lower
    _str_upper = ArrowStringArrayMixin._str_upper
    _str_strip = ArrowStringArrayMixin._str_strip
    _str_lstrip = ArrowStringArrayMixin._str_lstrip
    _str_rstrip = ArrowStringArrayMixin._str_rstrip
    _str_removesuffix = ArrowStringArrayMixin._str_removesuffix
    _str_get = ArrowStringArrayMixin._str_get
    _str_capitalize = ArrowStringArrayMixin._str_capitalize
    _str_title = ArrowStringArrayMixin._str_title
    _str_swapcase = ArrowStringArrayMixin._str_swapcase
    _str_slice_replace = ArrowStringArrayMixin._str_slice_replace
    _str_len = ArrowStringArrayMixin._str_len
    _str_slice = ArrowStringArrayMixin._str_slice

    def _str_contains(
        self,
        pat,
        case: bool = True,
        flags: int = 0,
        na=lib.no_default,
        regex: bool = True,
    ):
        if flags:
            return super()._str_contains(pat, case, flags, na, regex)

        return ArrowStringArrayMixin._str_contains(self, pat, case, flags, na, regex)

    def _str_replace(
        self,
        pat: str | re.Pattern,
        repl: str | Callable,
        n: int = -1,
        case: bool = True,
        flags: int = 0,
        regex: bool = True,
    ):
        if isinstance(pat, re.Pattern) or callable(repl) or not case or flags:
            return super()._str_replace(pat, repl, n, case, flags, regex)

        return ArrowStringArrayMixin._str_replace(
            self, pat, repl, n, case, flags, regex
        )

    def _str_repeat(self, repeats: int | Sequence[int]):
        if not isinstance(repeats, int):
            return super()._str_repeat(repeats)
        else:
            return ArrowExtensionArray._str_repeat(self, repeats=repeats)

    def _str_removeprefix(self, prefix: str):
        if not pa_version_under13p0:
            return ArrowStringArrayMixin._str_removeprefix(self, prefix)
        return super()._str_removeprefix(prefix)

    def _str_count(self, pat: str, flags: int = 0):
        if flags:
            return super()._str_count(pat, flags)
        result = pc.count_substring_regex(self._pa_array, pat)
        return self._convert_int_result(result)

    def _str_find(self, sub: str, start: int = 0, end: int | None = None):
        if (
            pa_version_under13p0
            and not (start != 0 and end is not None)
            and not (start == 0 and end is None)
        ):
            # GH#59562
            return super()._str_find(sub, start, end)
        return ArrowStringArrayMixin._str_find(self, sub, start, end)

    def _str_get_dummies(self, sep: str = "|"):
        dummies_pa, labels = ArrowExtensionArray(self._pa_array)._str_get_dummies(sep)
        if len(labels) == 0:
            return np.empty(shape=(0, 0), dtype=np.int64), labels
        dummies = np.vstack(dummies_pa.to_numpy())
        return dummies.astype(np.int64, copy=False), labels

    def _convert_int_result(self, result):
        if self.dtype.na_value is np.nan:
            if isinstance(result, pa.Array):
                result = result.to_numpy(zero_copy_only=False)
            else:
                result = result.to_numpy()
            if result.dtype == np.int32:
                result = result.astype(np.int64)
            return result

        return Int64Dtype().__from_arrow__(result)

    def _convert_rank_result(self, result):
        if self.dtype.na_value is np.nan:
            if isinstance(result, pa.Array):
                result = result.to_numpy(zero_copy_only=False)
            else:
                result = result.to_numpy()
            return result.astype("float64", copy=False)

        return Float64Dtype().__from_arrow__(result)

    def _reduce(
        self, name: str, *, skipna: bool = True, keepdims: bool = False, **kwargs
    ):
        if self.dtype.na_value is np.nan and name in ["any", "all"]:
            if not skipna:
                nas = pc.is_null(self._pa_array)
                arr = pc.or_kleene(nas, pc.not_equal(self._pa_array, ""))
            else:
                arr = pc.not_equal(self._pa_array, "")
            result = ArrowExtensionArray(arr)._reduce(
                name, skipna=skipna, keepdims=keepdims, **kwargs
            )
            if keepdims:
                # ArrowExtensionArray will return a length-1 bool[pyarrow] array
                return result.astype(np.bool_)
            return result

        if name in ("min", "max", "sum", "argmin", "argmax"):
            result = self._reduce_calc(name, skipna=skipna, keepdims=keepdims, **kwargs)
        else:
            raise TypeError(f"Cannot perform reduction '{name}' with string dtype")

        if name in ("argmin", "argmax") and isinstance(result, pa.Array):
            return self._convert_int_result(result)
        elif isinstance(result, pa.Array):
            return type(self)(result)
        else:
            return result

    def value_counts(self, dropna: bool = True) -> Series:
        result = super().value_counts(dropna=dropna)
        if self.dtype.na_value is np.nan:
            res_values = result._values.to_numpy()
            return result._constructor(
                res_values, index=result.index, name=result.name, copy=False
            )
        return result

    def _cmp_method(self, other, op):
        if (
            isinstance(other, (BaseStringArray, ArrowExtensionArray))
            and self.dtype.na_value is not libmissing.NA
            and other.dtype.na_value is libmissing.NA
        ):
            # NA has priority of NaN semantics
            return NotImplemented

        result = super()._cmp_method(other, op)
        if self.dtype.na_value is np.nan:
            if op == operator.ne:
                return result.to_numpy(np.bool_, na_value=True)
            else:
                return result.to_numpy(np.bool_, na_value=False)
        return result

    def __pos__(self) -> Self:
        raise TypeError(f"bad operand type for unary +: '{self.dtype}'")


class ArrowStringArrayNumpySemantics(ArrowStringArray):
    _na_value = np.nan
```
