## Supplementary software v0.2.1 for "Virtual control arms for paediatric myopia trials: external validation of axial-elongation models": timedeltas.py

```
from __future__ import annotations

from datetime import timedelta
import operator
from typing import (
    TYPE_CHECKING,
    cast,
)

import numpy as np

from pandas._libs import (
    lib,
    tslibs,
)
from pandas._libs.tslibs import (
    NaT,
    NaTType,
    Tick,
    Timedelta,
    astype_overflowsafe,
    get_supported_dtype,
    iNaT,
    is_supported_dtype,
    periods_per_second,
)
from pandas._libs.tslibs.conversion import cast_from_unit_vectorized
from pandas._libs.tslibs.fields import (
    get_timedelta_days,
    get_timedelta_field,
)
from pandas._libs.tslibs.timedeltas import (
    array_to_timedelta64,
    floordiv_object_array,
    ints_to_pytimedelta,
    parse_timedelta_unit,
    truediv_object_array,
)
from pandas.compat.numpy import function as nv
from pandas.util._validators import validate_endpoints

from pandas.core.dtypes.common import (
    TD64NS_DTYPE,
    is_float_dtype,
    is_integer_dtype,
    is_object_dtype,
    is_scalar,
    is_string_dtype,
    pandas_dtype,
)
from pandas.core.dtypes.dtypes import ExtensionDtype
from pandas.core.dtypes.missing import isna

from pandas.core import (
    nanops,
    roperator,
)
from pandas.core.array_algos import datetimelike_accumulations
from pandas.core.arrays import datetimelike as dtl
from pandas.core.arrays._ranges import generate_regular_range
import pandas.core.common as com
from pandas.core.ops.common import unpack_zerodim_and_defer

if TYPE_CHECKING:
    from collections.abc import Iterator

    from pandas._typing import (
        AxisInt,
        DateTimeErrorChoices,
        DtypeObj,
        NpDtype,
        Self,
        npt,
    )

    from pandas import DataFrame

import textwrap


def _field_accessor(name: str, alias: str, docstring: str):
    def f(self) -> np.ndarray:
        values = self.asi8
        if alias == "days":
            result = get_timedelta_days(values, reso=self._creso)
        else:
            # error: Incompatible types in assignment (
            # expression has type "ndarray[Any, dtype[signedinteger[_32Bit]]]",
            # variable has type "ndarray[Any, dtype[signedinteger[_64Bit]]]
            result = get_timedelta_field(values, alias, reso=self._creso)  # type: ignore[assignment]
        if self._hasna:
            result = self._maybe_mask_results(
                result, fill_value=None, convert="float64"
            )

        return result

    f.__name__ = name
    f.__doc__ = f"\n{docstring}\n"
    return property(f)


class TimedeltaArray(dtl.TimelikeOps):
    """
    Pandas ExtensionArray for timedelta data.

    .. warning::

       TimedeltaArray is currently experimental, and its API may change
       without warning. In particular, :attr:`TimedeltaArray.dtype` is
       expected to change to be an instance of an ``ExtensionDtype``
       subclass.

    Parameters
    ----------
    values : array-like
        The timedelta data.

    dtype : numpy.dtype
        Currently, only ``numpy.dtype("timedelta64[ns]")`` is accepted.
    freq : Offset, optional
    copy : bool, default False
        Whether to copy the underlying array of data.

    Attributes
    ----------
    None

    Methods
    -------
    None

    Examples
    --------
    >>> pd.arrays.TimedeltaArray._from_sequence(pd.TimedeltaIndex(['1h', '2h']))
    <TimedeltaArray>
    ['0 days 01:00:00', '0 days 02:00:00']
    Length: 2, dtype: timedelta64[ns]
    """

    _typ = "timedeltaarray"
    _internal_fill_value = np.timedelta64("NaT", "ns")
    _recognized_scalars = (timedelta, np.timedelta64, Tick)
    _is_recognized_dtype = lambda x: lib.is_np_dtype(x, "m")
    _infer_matches = ("timedelta", "timedelta64")

    @property
    def _scalar_type(self) -> type[Timedelta]:
        return Timedelta

    __array_priority__ = 1000
    # define my properties & methods for delegation
    _other_ops: list[str] = []
    _bool_ops: list[str] = []
    _object_ops: list[str] = ["freq"]
    _field_ops: list[str] = ["days", "seconds", "microseconds", "nanoseconds"]
    _datetimelike_ops: list[str] = _field_ops + _object_ops + _bool_ops + ["unit"]
    _datetimelike_methods: list[str] = [
        "to_pytimedelta",
        "total_seconds",
        "round",
        "floor",
        "ceil",
        "as_unit",
    ]

    # Note: ndim must be defined to ensure NaT.__richcmp__(TimedeltaArray)
    #  operates pointwise.

    def _box_func(self, x: np.timedelta64) -> Timedelta | NaTType:
        y = x.view("i8")
        if y == NaT._value:
            return NaT
        return Timedelta._from_value_and_reso(y, reso=self._creso)

    @property
    # error: Return type "dtype" of "dtype" incompatible with return type
    # "ExtensionDtype" in supertype "ExtensionArray"
    def dtype(self) -> np.dtype[np.timedelta64]:  # type: ignore[override]
        """
        The dtype for the TimedeltaArray.

        .. warning::

           A future version of pandas will change dtype to be an instance
           of a :class:`pandas.api.extensions.ExtensionDtype` subclass,
           not a ``numpy.dtype``.

        Returns
        -------
        numpy.dtype
        """
        return self._ndarray.dtype

    # ----------------------------------------------------------------
    # Constructors

    _freq = None
    _default_dtype = TD64NS_DTYPE  # used in TimeLikeOps.__init__

    @classmethod
    def _validate_dtype(cls, values, dtype):
        # used in TimeLikeOps.__init__
        dtype = _validate_td64_dtype(dtype)
        _validate_td64_dtype(values.dtype)
        if dtype != values.dtype:
            raise ValueError("Values resolution does not match dtype.")
        return dtype

    # error: Signature of "_simple_new" incompatible with supertype "NDArrayBacked"
    @classmethod
    def _simple_new(  # type: ignore[override]
        cls,
        values: npt.NDArray[np.timedelta64],
        freq: Tick | None = None,
        dtype: np.dtype[np.timedelta64] = TD64NS_DTYPE,
    ) -> Self:
        # Require td64 dtype, not unit-less, matching values.dtype
        assert lib.is_np_dtype(dtype, "m")
        assert not tslibs.is_unitless(dtype)
        assert isinstance(values, np.ndarray), type(values)
        assert dtype == values.dtype
        assert freq is None or isinstance(freq, Tick)

        result = super()._simple_new(values=values, dtype=dtype)
        result._freq = freq
        return result

    @classmethod
    def _from_sequence(cls, data, *, dtype=None, copy: bool = False) -> Self:
        if dtype:
            dtype = _validate_td64_dtype(dtype)

        data, freq = sequence_to_td64ns(data, copy=copy, unit=None)

        if dtype is not None:
            data = astype_overflowsafe(data, dtype=dtype, copy=False)

        return cls._simple_new(data, dtype=data.dtype, freq=freq)

    @classmethod
    def _from_sequence_not_strict(
        cls,
        data,
        *,
        dtype=None,
        copy: bool = False,
        freq=lib.no_default,
        unit=None,
    ) -> Self:
        """
        _from_sequence_not_strict but without responsibility for finding the
        result's `freq`.
        """
        if dtype:
            dtype = _validate_td64_dtype(dtype)

        assert unit not in ["Y", "y", "M"]  # caller is responsible for checking

        data, inferred_freq = sequence_to_td64ns(data, copy=copy, unit=unit)

        if dtype is not None:
            data = astype_overflowsafe(data, dtype=dtype, copy=False)

        result = cls._simple_new(data, dtype=data.dtype, freq=inferred_freq)

        result._maybe_pin_freq(freq, {})
        return result

    @classmethod
    def _generate_range(
        cls, start, end, periods, freq, closed=None, *, unit: str | None = None
    ) -> Self:
        periods = dtl.validate_periods(periods)
        if freq is None and any(x is None for x in [periods, start, end]):
            raise ValueError("Must provide freq argument if no data is supplied")

        if com.count_not_none(start, end, periods, freq) != 3:
            raise ValueError(
                "Of the four parameters: start, end, periods, "
                "and freq, exactly three must be specified"
            )

        if start is not None:
            start = Timedelta(start).as_unit("ns")

        if end is not None:
            end = Timedelta(end).as_unit("ns")

        if unit is not None:
            if unit not in ["s", "ms", "us", "ns"]:
                raise ValueError("'unit' must be one of 's', 'ms', 'us', 'ns'")
        else:
            unit = "ns"

        if start is not None and unit is not None:
            start = start.as_unit(unit, round_ok=False)
        if end is not None and unit is not None:
            end = end.as_unit(unit, round_ok=False)

        left_closed, right_closed = validate_endpoints(closed)

        if freq is not None:
            index = generate_regular_range(start, end, periods, freq, unit=unit)
        else:
            index = np.linspace(start._value, end._value, periods).astype("i8")

        if not left_closed:
            index = index[1:]
        if not right_closed:
            index = index[:-1]

        td64values = index.view(f"m8[{unit}]")
        return cls._simple_new(td64values, dtype=td64values.dtype, freq=freq)

    # ----------------------------------------------------------------
    # DatetimeLike Interface

    def _unbox_scalar(self, value) -> np.timedelta64:
        if not isinstance(value, self._scalar_type) and value is not NaT:
            raise ValueError("'value' should be a Timedelta.")
        self._check_compatible_with(value)
        if value is NaT:
            return np.timedelta64(value._value, self.unit)
        else:
            return value.as_unit(self.unit).asm8

    def _scalar_from_string(self, value) -> Timedelta | NaTType:
        return Timedelta(value)

    def _check_compatible_with(self, other) -> None:
        # we don't have anything to validate.
        pass

    # ----------------------------------------------------------------
    # Array-Like / EA-Interface Methods

    def astype(self, dtype, copy: bool = True):
        # We handle
        #   --> timedelta64[ns]
        #   --> timedelta64
        # DatetimeLikeArrayMixin super call handles other cases
        dtype = pandas_dtype(dtype)

        if lib.is_np_dtype(dtype, "m"):
            if dtype == self.dtype:
                if copy:
                    return self.copy()
                return self

            if is_supported_dtype(dtype):
                # unit conversion e.g. timedelta64[s]
                res_values = astype_overflowsafe(self._ndarray, dtype, copy=False)
                return type(self)._simple_new(
                    res_values, dtype=res_values.dtype, freq=self.freq
                )
            else:
                raise ValueError(
                    f"Cannot convert from {self.dtype} to {dtype}. "
                    "Supported resolutions are 's', 'ms', 'us', 'ns'"
                )

        return dtl.DatetimeLikeArrayMixin.astype(self, dtype, copy=copy)

    def __iter__(self) -> Iterator:
        if self.ndim > 1:
            for i in range(len(self)):
                yield self[i]
        else:
            # convert in chunks of 10k for efficiency
            data = self._ndarray
            length = len(self)
            chunksize = 10000
            chunks = (length // chunksize) + 1
            for i in range(chunks):
                start_i = i * chunksize
                end_i = min((i + 1) * chunksize, length)
                converted = ints_to_pytimedelta(data[start_i:end_i], box=True)
                yield from converted

    # ----------------------------------------------------------------
    # Reductions

    def sum(
        self,
        *,
        axis: AxisInt | None = None,
        dtype: NpDtype | None = None,
        out=None,
        keepdims: bool = False,
        initial=None,
        skipna: bool = True,
        min_count: int = 0,
    ):
        nv.validate_sum(
            (), {"dtype": dtype, "out": out, "keepdims": keepdims, "initial": initial}
        )

        result = nanops.nansum(
            self._ndarray, axis=axis, skipna=skipna, min_count=min_count
        )
        return self._wrap_reduction_result(axis, result)

    def std(
        self,
        *,
        axis: AxisInt | None = None,
        dtype: NpDtype | None = None,
        out=None,
        ddof: int = 1,
        keepdims: bool = False,
        skipna: bool = True,
    ):
        nv.validate_stat_ddof_func(
            (), {"dtype": dtype, "out": out, "keepdims": keepdims}, fname="std"
        )

        result = nanops.nanstd(self._ndarray, axis=axis, skipna=skipna, ddof=ddof)
        if axis is None or self.ndim == 1:
            return self._box_func(result)
        return self._from_backing_data(result)

    # ----------------------------------------------------------------
    # Accumulations

    def _accumulate(self, name: str, *, skipna: bool = True, **kwargs):
        if name == "cumsum":
            op = getattr(datetimelike_accumulations, name)
            result = op(self._ndarray.copy(), skipna=skipna, **kwargs)

            return type(self)._simple_new(result, freq=None, dtype=self.dtype)
        elif name == "cumprod":
            raise TypeError("cumprod not supported for Timedelta.")

        else:
            return super()._accumulate(name, skipna=skipna, **kwargs)

    # ----------------------------------------------------------------
    # Rendering Methods

    def _formatter(self, boxed: bool = False):
        from pandas.io.formats.format import get_format_timedelta64

        return get_format_timedelta64(self, box=True)

    def _format_native_types(
        self, *, na_rep: str | float = "NaT", date_format=None, **kwargs
    ) -> npt.NDArray[np.object_]:
        from pandas.io.formats.format import get_format_timedelta64

        # Relies on TimeDelta._repr_base
        formatter = get_format_timedelta64(self, na_rep)
        # equiv: np.array([formatter(x) for x in self._ndarray])
        #  but independent of dimension
        return np.frompyfunc(formatter, 1, 1)(self._ndarray)

    # ----------------------------------------------------------------
    # Arithmetic Methods

    def _add_offset(self, other):
        assert not isinstance(other, Tick)
        raise TypeError(
            f"cannot add the type {type(other).__name__} to a {type(self).__name__}"
        )

    @unpack_zerodim_and_defer("__mul__")
    def __mul__(self, other) -> Self:
        if is_scalar(other):
            # numpy will accept float and int, raise TypeError for others
            result = self._ndarray * other
            if result.dtype.kind != "m":
                # numpy >= 2.1 may not raise a TypeError
                # and seems to dispatch to others.__rmul__?
                raise TypeError(f"Cannot multiply with {type(other).__name__}")
            freq = None
            if self.freq is not None and not isna(other):
                freq = self.freq * other
                if freq.n == 0:
                    # GH#51575 Better to have no freq than an incorrect one
                    freq = None
            return type(self)._simple_new(result, dtype=result.dtype, freq=freq)

        if not hasattr(other, "dtype"):
            # list, tuple
            other = np.array(other)
        if len(other) != len(self) and not lib.is_np_dtype(other.dtype, "m"):
            # Exclude timedelta64 here so we correctly raise TypeError
            #  for that instead of ValueError
            raise ValueError("Cannot multiply with unequal lengths")

        if is_object_dtype(other.dtype):
            # this multiplication will succeed only if all elements of other
            #  are int or float scalars, so we will end up with
            #  timedelta64[ns]-dtyped result
            arr = self._ndarray
            result = [arr[n] * other[n] for n in range(len(self))]
            result = np.array(result)
            return type(self)._simple_new(result, dtype=result.dtype)

        # numpy will accept float or int dtype, raise TypeError for others
        result = self._ndarray * other
        if result.dtype.kind != "m":
            # numpy >= 2.1 may not raise a TypeError
            # and seems to dispatch to others.__rmul__?
            raise TypeError(f"Cannot multiply with {type(other).__name__}")
        return type(self)._simple_new(result, dtype=result.dtype)

    __rmul__ = __mul__

    def _scalar_divlike_op(self, other, op):
        """
        Shared logic for __truediv__, __rtruediv__, __floordiv__, __rfloordiv__
        with scalar 'other'.
        """
        if isinstance(other, self._recognized_scalars):
            other = Timedelta(other)
            # mypy assumes that __new__ returns an instance of the class
            # github.com/python/mypy/issues/1020
            if cast("Timedelta | NaTType", other) is NaT:
                # specifically timedelta64-NaT
                res = np.empty(self.shape, dtype=np.float64)
                res.fill(np.nan)
                return res

            # otherwise, dispatch to Timedelta implementation
            return op(self._ndarray, other)

        else:
            # caller is responsible for checking lib.is_scalar(other)
            # assume other is numeric, otherwise numpy will raise

            if op in [roperator.rtruediv, roperator.rfloordiv]:
                raise TypeError(
                    f"Cannot divide {type(other).__name__} by {type(self).__name__}"
                )

            result = op(self._ndarray, other)
            freq = None

            if self.freq is not None:
                # Note: freq gets division, not floor-division, even if op
                #  is floordiv.
                freq = self.freq / other
                if freq.nanos == 0 and self.freq.nanos != 0:
                    # e.g. if self.freq is Nano(1) then dividing by 2
                    #  rounds down to zero
                    freq = None

            return type(self)._simple_new(result, dtype=result.dtype, freq=freq)

    def _cast_divlike_op(self, other):
        if not hasattr(other, "dtype"):
            # e.g. list, tuple
            other = np.array(other)

        if len(other) != len(self):
            raise ValueError("Cannot divide vectors with unequal lengths")
        return other

    def _vector_divlike_op(self, other, op) -> np.ndarray | Self:
        """
        Shared logic for __truediv__, __floordiv__, and their reversed versions
        with timedelta64-dtype ndarray other.
        """
        # Let numpy handle it
        result = op(self._ndarray, np.asarray(other))

        if (is_integer_dtype(other.dtype) or is_float_dtype(other.dtype)) and op in [
            operator.truediv,
            operator.floordiv,
        ]:
            return type(self)._simple_new(result, dtype=result.dtype)

        if op in [operator.floordiv, roperator.rfloordiv]:
            mask = self.isna() | isna(other)
            if mask.any():
                result = result.astype(np.float64)
                np.putmask(result, mask, np.nan)

        return result

    @unpack_zerodim_and_defer("__truediv__")
    def __truediv__(self, other):
        # timedelta / X is well-defined for timedelta-like or numeric X
        op = operator.truediv
        if is_scalar(other):
            return self._scalar_divlike_op(other, op)

        other = self._cast_divlike_op(other)
        if (
            lib.is_np_dtype(other.dtype, "m")
            or is_integer_dtype(other.dtype)
            or is_float_dtype(other.dtype)
        ):
            return self._vector_divlike_op(other, op)

        if is_object_dtype(other.dtype):
            other = np.asarray(other)
            if self.ndim > 1:
                res_cols = [left / right for left, right in zip(self, other)]
                res_cols2 = [x.reshape(1, -1) for x in res_cols]
                result = np.concatenate(res_cols2, axis=0)
            else:
                result = truediv_object_array(self._ndarray, other)

            return result

        else:
            return NotImplemented

    @unpack_zerodim_and_defer("__rtruediv__")
    def __rtruediv__(self, other):
        # X / timedelta is defined only for timedelta-like X
        op = roperator.rtruediv
        if is_scalar(other):
            return self._scalar_divlike_op(other, op)

        other = self._cast_divlike_op(other)
        if lib.is_np_dtype(other.dtype, "m"):
            return self._vector_divlike_op(other, op)

        elif is_object_dtype(other.dtype):
            # Note: unlike in __truediv__, we do not _need_ to do type
            #  inference on the result.  It does not raise, a numeric array
            #  is returned.  GH#23829
            result_list = [other[n] / self[n] for n in range(len(self))]
            return np.array(result_list)

        else:
            return NotImplemented

    @unpack_zerodim_and_defer("__floordiv__")
    def __floordiv__(self, other):
        op = operator.floordiv
        if is_scalar(other):
            return self._scalar_divlike_op(other, op)

        other = self._cast_divlike_op(other)
        if (
            lib.is_np_dtype(other.dtype, "m")
            or is_integer_dtype(other.dtype)
            or is_float_dtype(other.dtype)
        ):
            return self._vector_divlike_op(other, op)

        elif is_object_dtype(other.dtype):
            other = np.asarray(other)
            if self.ndim > 1:
                res_cols = [left // right for left, right in zip(self, other)]
                res_cols2 = [x.reshape(1, -1) for x in res_cols]
                result = np.concatenate(res_cols2, axis=0)
            else:
                result = floordiv_object_array(self._ndarray, other)

            assert result.dtype == object
            return result

        else:
            return NotImplemented

    @unpack_zerodim_and_defer("__rfloordiv__")
    def __rfloordiv__(self, other):
        op = roperator.rfloordiv
        if is_scalar(other):
            return self._scalar_divlike_op(other, op)

        other = self._cast_divlike_op(other)
        if lib.is_np_dtype(other.dtype, "m"):
            return self._vector_divlike_op(other, op)

        elif is_object_dtype(other.dtype):
            result_list = [other[n] // self[n] for n in range(len(self))]
            result = np.array(result_list)
            return result

        else:
            return NotImplemented

    @unpack_zerodim_and_defer("__mod__")
    def __mod__(self, other):
        # Note: This is a naive implementation, can likely be optimized
        if isinstance(other, self._recognized_scalars):
            other = Timedelta(other)
        return self - (self // other) * other

    @unpack_zerodim_and_defer("__rmod__")
    def __rmod__(self, other):
        # Note: This is a naive implementation, can likely be optimized
        if isinstance(other, self._recognized_scalars):
            other = Timedelta(other)
        return other - (other // self) * self

    @unpack_zerodim_and_defer("__divmod__")
    def __divmod__(self, other):
        # Note: This is a naive implementation, can likely be optimized
        if isinstance(other, self._recognized_scalars):
            other = Timedelta(other)

        res1 = self // other
        res2 = self - res1 * other
        return res1, res2

    @unpack_zerodim_and_defer("__rdivmod__")
    def __rdivmod__(self, other):
        # Note: This is a naive implementation, can likely be optimized
        if isinstance(other, self._recognized_scalars):
            other = Timedelta(other)

        res1 = other // self
        res2 = other - res1 * self
        return res1, res2

    def __neg__(self) -> TimedeltaArray:
        freq = None
        if self.freq is not None:
            freq = -self.freq
        return type(self)._simple_new(-self._ndarray, dtype=self.dtype, freq=freq)

    def __pos__(self) -> TimedeltaArray:
        return type(self)._simple_new(
            self._ndarray.copy(), dtype=self.dtype, freq=self.freq
        )

    def __abs__(self) -> TimedeltaArray:
        # Note: freq is not preserved
        return type(self)._simple_new(np.abs(self._ndarray), dtype=self.dtype)

    # ----------------------------------------------------------------
    # Conversion Methods - Vectorized analogues of Timedelta methods

    def total_seconds(self) -> npt.NDArray[np.float64]:
        """
        Return total duration of each element expressed in seconds.

        This method is available directly on TimedeltaArray, TimedeltaIndex
        and on Series containing timedelta values under the ``.dt`` namespace.

        Returns
        -------
        ndarray, Index or Series
            When the calling object is a TimedeltaArray, the return type
            is ndarray.  When the calling object is a TimedeltaIndex,
            the return type is an Index with a float64 dtype. When the calling object
            is a Series, the return type is Series of type `float64` whose
            index is the same as the original.

        See Also
        --------
        datetime.timedelta.total_seconds : Standard library version
            of this method.
        TimedeltaIndex.components : Return a DataFrame with components of
            each Timedelta.

        Examples
        --------
        **Series**

        >>> s = pd.Series(pd.to_timedelta(np.arange(5), unit='d'))
        >>> s
        0   0 days
        1   1 days
        2   2 days
        3   3 days
        4   4 days
        dtype: timedelta64[ns]

        >>> s.dt.total_seconds()
        0         0.0
        1     86400.0
        2    172800.0
        3    259200.0
        4    345600.0
        dtype: float64

        **TimedeltaIndex**

        >>> idx = pd.to_timedelta(np.arange(5), unit='d')
        >>> idx
        TimedeltaIndex(['0 days', '1 days', '2 days', '3 days', '4 days'],
                       dtype='timedelta64[ns]', freq=None)

        >>> idx.total_seconds()
        Index([0.0, 86400.0, 172800.0, 259200.0, 345600.0], dtype='float64')
        """
        pps = periods_per_second(self._creso)
        return self._maybe_mask_results(self.asi8 / pps, fill_value=None)

    def to_pytimedelta(self) -> npt.NDArray[np.object_]:
        """
        Return an ndarray of datetime.timedelta objects.

        Returns
        -------
        numpy.ndarray

        Examples
        --------
        >>> tdelta_idx = pd.to_timedelta([1, 2, 3], unit='D')
        >>> tdelta_idx
        TimedeltaIndex(['1 days', '2 days', '3 days'],
                        dtype='timedelta64[ns]', freq=None)
        >>> tdelta_idx.to_pytimedelta()
        array([datetime.timedelta(days=1), datetime.timedelta(days=2),
               datetime.timedelta(days=3)], dtype=object)
        """
        return ints_to_pytimedelta(self._ndarray)

    days_docstring = textwrap.dedent(
        """Number of days for each element.

    Examples
    --------
    For Series:

    >>> ser = pd.Series(pd.to_timedelta([1, 2, 3], unit='d'))
    >>> ser
    0   1 days
    1   2 days
    2   3 days
    dtype: timedelta64[ns]
    >>> ser.dt.days
    0    1
    1    2
    2    3
    dtype: int64

    For TimedeltaIndex:

    >>> tdelta_idx = pd.to_timedelta(["0 days", "10 days", "20 days"])
    >>> tdelta_idx
    TimedeltaIndex(['0 days', '10 days', '20 days'],
                    dtype='timedelta64[ns]', freq=None)
    >>> tdelta_idx.days
    Index([0, 10, 20], dtype='int64')"""
    )
    days = _field_accessor("days", "days", days_docstring)

    seconds_docstring = textwrap.dedent(
        """Number of seconds (>= 0 and less than 1 day) for each element.

    Examples
    --------
    For Series:

    >>> ser = pd.Series(pd.to_timedelta([1, 2, 3], unit='s'))
    >>> ser
    0   0 days 00:00:01
    1   0 days 00:00:02
    2   0 days 00:00:03
    dtype: timedelta64[ns]
    >>> ser.dt.seconds
    0    1
    1    2
    2    3
    dtype: int32

    For TimedeltaIndex:

    >>> tdelta_idx = pd.to_timedelta([1, 2, 3], unit='s')
    >>> tdelta_idx
    TimedeltaIndex(['0 days 00:00:01', '0 days 00:00:02', '0 days 00:00:03'],
                   dtype='timedelta64[ns]', freq=None)
    >>> tdelta_idx.seconds
    Index([1, 2, 3], dtype='int32')"""
    )
    seconds = _field_accessor(
        "seconds",
        "seconds",
        seconds_docstring,
    )

    microseconds_docstring = textwrap.dedent(
        """Number of microseconds (>= 0 and less than 1 second) for each element.

    Examples
    --------
    For Series:

    >>> ser = pd.Series(pd.to_timedelta([1, 2, 3], unit='us'))
    >>> ser
    0   0 days 00:00:00.000001
    1   0 days 00:00:00.000002
    2   0 days 00:00:00.000003
    dtype: timedelta64[ns]
    >>> ser.dt.microseconds
    0    1
    1    2
    2    3
    dtype: int32

    For TimedeltaIndex:

    >>> tdelta_idx = pd.to_timedelta([1, 2, 3], unit='us')
    >>> tdelta_idx
    TimedeltaIndex(['0 days 00:00:00.000001', '0 days 00:00:00.000002',
                    '0 days 00:00:00.000003'],
                   dtype='timedelta64[ns]', freq=None)
    >>> tdelta_idx.microseconds
    Index([1, 2, 3], dtype='int32')"""
    )
    microseconds = _field_accessor(
        "microseconds",
        "microseconds",
        microseconds_docstring,
    )

    nanoseconds_docstring = textwrap.dedent(
        """Number of nanoseconds (>= 0 and less than 1 microsecond) for each element.

    Examples
    --------
    For Series:

    >>> ser = pd.Series(pd.to_timedelta([1, 2, 3], unit='ns'))
    >>> ser
    0   0 days 00:00:00.000000001
    1   0 days 00:00:00.000000002
    2   0 days 00:00:00.000000003
    dtype: timedelta64[ns]
    >>> ser.dt.nanoseconds
    0    1
    1    2
    2    3
    dtype: int32

    For TimedeltaIndex:

    >>> tdelta_idx = pd.to_timedelta([1, 2, 3], unit='ns')
    >>> tdelta_idx
    TimedeltaIndex(['0 days 00:00:00.000000001', '0 days 00:00:00.000000002',
                    '0 days 00:00:00.000000003'],
                   dtype='timedelta64[ns]', freq=None)
    >>> tdelta_idx.nanoseconds
    Index([1, 2, 3], dtype='int32')"""
    )
    nanoseconds = _field_accessor(
        "nanoseconds",
        "nanoseconds",
        nanoseconds_docstring,
    )

    @property
    def components(self) -> DataFrame:
        """
        Return a DataFrame of the individual resolution components of the Timedeltas.

        The components (days, hours, minutes seconds, milliseconds, microseconds,
        nanoseconds) are returned as columns in a DataFrame.

        Returns
        -------
        DataFrame

        Examples
        --------
        >>> tdelta_idx = pd.to_timedelta(['1 day 3 min 2 us 42 ns'])
        >>> tdelta_idx
        TimedeltaIndex(['1 days 00:03:00.000002042'],
                       dtype='timedelta64[ns]', freq=None)
        >>> tdelta_idx.components
           days  hours  minutes  seconds  milliseconds  microseconds  nanoseconds
        0     1      0        3        0             0             2           42
        """
        from pandas import DataFrame

        columns = [
            "days",
            "hours",
            "minutes",
            "seconds",
            "milliseconds",
            "microseconds",
            "nanoseconds",
        ]
        hasnans = self._hasna
        if hasnans:

            def f(x):
                if isna(x):
                    return [np.nan] * len(columns)
                return x.components

        else:

            def f(x):
                return x.components

        result = DataFrame([f(x) for x in self], columns=columns)
        if not hasnans:
            result = result.astype("int64")
        return result


# ---------------------------------------------------------------------
# Constructor Helpers


def sequence_to_td64ns(
    data,
    copy: bool = False,
    unit=None,
    errors: DateTimeErrorChoices = "raise",
) -> tuple[np.ndarray, Tick | None]:
    """
    Parameters
    ----------
    data : list-like
    copy : bool, default False
    unit : str, optional
        The timedelta unit to treat integers as multiples of. For numeric
        data this defaults to ``'ns'``.
        Must be un-specified if the data contains a str and ``errors=="raise"``.
    errors : {"raise", "coerce", "ignore"}, default "raise"
        How to handle elements that cannot be converted to timedelta64[ns].
        See ``pandas.to_timedelta`` for details.

    Returns
    -------
    converted : numpy.ndarray
        The sequence converted to a numpy array with dtype ``timedelta64[ns]``.
    inferred_freq : Tick or None
        The inferred frequency of the sequence.

    Raises
    ------
    ValueError : Data cannot be converted to timedelta64[ns].

    Notes
    -----
    Unlike `pandas.to_timedelta`, if setting ``errors=ignore`` will not cause
    errors to be ignored; they are caught and subsequently ignored at a
    higher level.
    """
    assert unit not in ["Y", "y", "M"]  # caller is responsible for checking

    inferred_freq = None
    if unit is not None:
        unit = parse_timedelta_unit(unit)

    data, copy = dtl.ensure_arraylike_for_datetimelike(
        data, copy, cls_name="TimedeltaArray"
    )

    if isinstance(data, TimedeltaArray):
        inferred_freq = data.freq

    # Convert whatever we have into timedelta64[ns] dtype
    if data.dtype == object or is_string_dtype(data.dtype):
        # no need to make a copy, need to convert if string-dtyped
        data = _objects_to_td64ns(data, unit=unit, errors=errors)
        copy = False

    elif is_integer_dtype(data.dtype):
        # treat as multiples of the given unit
        data, copy_made = _ints_to_td64ns(data, unit=unit)
        copy = copy and not copy_made

    elif is_float_dtype(data.dtype):
        # cast the unit, multiply base/frac separately
        # to avoid precision issues from float -> int
        if isinstance(data.dtype, ExtensionDtype):
            mask = data._mask
            data = data._data
        else:
            mask = np.isnan(data)

        data = cast_from_unit_vectorized(data, unit or "ns")
        data[mask] = iNaT
        data = data.view("m8[ns]")
        copy = False

    elif lib.is_np_dtype(data.dtype, "m"):
        if not is_supported_dtype(data.dtype):
            # cast to closest supported unit, i.e. s or ns
            new_dtype = get_supported_dtype(data.dtype)
            data = astype_overflowsafe(data, dtype=new_dtype, copy=False)
            copy = False

    else:
        # This includes datetime64-dtype, see GH#23539, GH#29794
        raise TypeError(f"dtype {data.dtype} cannot be converted to timedelta64[ns]")

    if not copy:
        data = np.asarray(data)
    else:
        data = np.array(data, copy=copy)

    assert data.dtype.kind == "m"
    assert data.dtype != "m8"  # i.e. not unit-less

    return data, inferred_freq


def _ints_to_td64ns(data, unit: str = "ns"):
    """
    Convert an ndarray with integer-dtype to timedelta64[ns] dtype, treating
    the integers as multiples of the given timedelta unit.

    Parameters
    ----------
    data : numpy.ndarray with integer-dtype
    unit : str, default "ns"
        The timedelta unit to treat integers as multiples of.

    Returns
    -------
    numpy.ndarray : timedelta64[ns] array converted from data
    bool : whether a copy was made
    """
    copy_made = False
    unit = unit if unit is not None else "ns"

    if data.dtype != np.int64:
        # converting to int64 makes a copy, so we can avoid
        # re-copying later
        data = data.astype(np.int64)
        copy_made = True

    if unit != "ns":
        dtype_str = f"timedelta64[{unit}]"
        data = data.view(dtype_str)

        data = astype_overflowsafe(data, dtype=TD64NS_DTYPE)

        # the astype conversion makes a copy, so we can avoid re-copying later
        copy_made = True

    else:
        data = data.view("timedelta64[ns]")

    return data, copy_made


def _objects_to_td64ns(data, unit=None, errors: DateTimeErrorChoices = "raise"):
    """
    Convert a object-dtyped or string-dtyped array into an
    timedelta64[ns]-dtyped array.

    Parameters
    ----------
    data : ndarray or Index
    unit : str, default "ns"
        The timedelta unit to treat integers as multiples of.
        Must not be specified if the data contains a str.
    errors : {"raise", "coerce", "ignore"}, default "raise"
        How to handle elements that cannot be converted to timedelta64[ns].
        See ``pandas.to_timedelta`` for details.

    Returns
    -------
    numpy.ndarray : timedelta64[ns] array converted from data

    Raises
    ------
    ValueError : Data cannot be converted to timedelta64[ns].

    Notes
    -----
    Unlike `pandas.to_timedelta`, if setting `errors=ignore` will not cause
    errors to be ignored; they are caught and subsequently ignored at a
    higher level.
    """
    # coerce Index to np.ndarray, converting string-dtype if necessary
    values = np.asarray(data, dtype=np.object_)

    result = array_to_timedelta64(values, unit=unit, errors=errors)
    return result.view("timedelta64[ns]")


def _validate_td64_dtype(dtype) -> DtypeObj:
    dtype = pandas_dtype(dtype)
    if dtype == np.dtype("m8"):
        # no precision disallowed GH#24806
        msg = (
            "Passing in 'timedelta' dtype with no precision is not allowed. "
            "Please pass in 'timedelta64[ns]' instead."
        )
        raise ValueError(msg)

    if not lib.is_np_dtype(dtype, "m"):
        raise ValueError(f"dtype '{dtype}' is invalid, should be np.timedelta64 dtype")
    elif not is_supported_dtype(dtype):
        raise ValueError("Supported timedelta64 resolutions are 's', 'ms', 'us', 'ns'")

    return dtype
```
