## Supplementary software v0.2.1 for "Virtual control arms for paediatric myopia trials: external validation of axial-elongation models": base.py

```
"""
Base and utility classes for pandas objects.
"""

from __future__ import annotations

import textwrap
from typing import (
    TYPE_CHECKING,
    Any,
    Generic,
    Literal,
    cast,
    final,
    overload,
)
import warnings

import numpy as np

from pandas._config import using_copy_on_write

from pandas._libs import lib
from pandas._typing import (
    AxisInt,
    DtypeObj,
    IndexLabel,
    NDFrameT,
    Self,
    Shape,
    npt,
)
from pandas.compat import PYPY
from pandas.compat.numpy import function as nv
from pandas.errors import AbstractMethodError
from pandas.util._decorators import (
    cache_readonly,
    doc,
)
from pandas.util._exceptions import find_stack_level

from pandas.core.dtypes.cast import can_hold_element
from pandas.core.dtypes.common import (
    is_object_dtype,
    is_scalar,
)
from pandas.core.dtypes.dtypes import ExtensionDtype
from pandas.core.dtypes.generic import (
    ABCDataFrame,
    ABCIndex,
    ABCMultiIndex,
    ABCSeries,
)
from pandas.core.dtypes.missing import (
    isna,
    remove_na_arraylike,
)

from pandas.core import (
    algorithms,
    nanops,
    ops,
)
from pandas.core.accessor import DirNamesMixin
from pandas.core.arraylike import OpsMixin
from pandas.core.arrays import ExtensionArray
from pandas.core.construction import (
    ensure_wrapped_if_datetimelike,
    extract_array,
)

if TYPE_CHECKING:
    from collections.abc import (
        Hashable,
        Iterator,
    )

    from pandas._typing import (
        DropKeep,
        NumpySorter,
        NumpyValueArrayLike,
        ScalarLike_co,
    )

    from pandas import (
        DataFrame,
        Index,
        Series,
    )


_shared_docs: dict[str, str] = {}
_indexops_doc_kwargs = {
    "klass": "IndexOpsMixin",
    "inplace": "",
    "unique": "IndexOpsMixin",
    "duplicated": "IndexOpsMixin",
}


class PandasObject(DirNamesMixin):
    """
    Baseclass for various pandas objects.
    """

    # results from calls to methods decorated with cache_readonly get added to _cache
    _cache: dict[str, Any]

    @property
    def _constructor(self):
        """
        Class constructor (for this class it's just `__class__`).
        """
        return type(self)

    def __repr__(self) -> str:
        """
        Return a string representation for a particular object.
        """
        # Should be overwritten by base classes
        return object.__repr__(self)

    def _reset_cache(self, key: str | None = None) -> None:
        """
        Reset cached properties. If ``key`` is passed, only clears that key.
        """
        if not hasattr(self, "_cache"):
            return
        if key is None:
            self._cache.clear()
        else:
            self._cache.pop(key, None)

    def __sizeof__(self) -> int:
        """
        Generates the total memory usage for an object that returns
        either a value or Series of values
        """
        memory_usage = getattr(self, "memory_usage", None)
        if memory_usage:
            mem = memory_usage(deep=True)  # pylint: disable=not-callable
            return int(mem if is_scalar(mem) else mem.sum())

        # no memory_usage attribute, so fall back to object's 'sizeof'
        return super().__sizeof__()


class NoNewAttributesMixin:
    """
    Mixin which prevents adding new attributes.

    Prevents additional attributes via xxx.attribute = "something" after a
    call to `self.__freeze()`. Mainly used to prevent the user from using
    wrong attributes on an accessor (`Series.cat/.str/.dt`).

    If you really want to add a new attribute at a later time, you need to use
    `object.__setattr__(self, key, value)`.
    """

    def _freeze(self) -> None:
        """
        Prevents setting additional attributes.
        """
        object.__setattr__(self, "__frozen", True)

    # prevent adding any attribute via s.xxx.new_attribute = ...
    def __setattr__(self, key: str, value) -> None:
        # _cache is used by a decorator
        # We need to check both 1.) cls.__dict__ and 2.) getattr(self, key)
        # because
        # 1.) getattr is false for attributes that raise errors
        # 2.) cls.__dict__ doesn't traverse into base classes
        if getattr(self, "__frozen", False) and not (
            key == "_cache"
            or key in type(self).__dict__
            or getattr(self, key, None) is not None
        ):
            raise AttributeError(f"You cannot add any new attribute '{key}'")
        object.__setattr__(self, key, value)


class SelectionMixin(Generic[NDFrameT]):
    """
    mixin implementing the selection & aggregation interface on a group-like
    object sub-classes need to define: obj, exclusions
    """

    obj: NDFrameT
    _selection: IndexLabel | None = None
    exclusions: frozenset[Hashable]
    _internal_names = ["_cache", "__setstate__"]
    _internal_names_set = set(_internal_names)

    @final
    @property
    def _selection_list(self):
        if not isinstance(
            self._selection, (list, tuple, ABCSeries, ABCIndex, np.ndarray)
        ):
            return [self._selection]
        return self._selection

    @cache_readonly
    def _selected_obj(self):
        if self._selection is None or isinstance(self.obj, ABCSeries):
            return self.obj
        else:
            return self.obj[self._selection]

    @final
    @cache_readonly
    def ndim(self) -> int:
        return self._selected_obj.ndim

    @final
    @cache_readonly
    def _obj_with_exclusions(self):
        if isinstance(self.obj, ABCSeries):
            return self.obj

        if self._selection is not None:
            return self.obj._getitem_nocopy(self._selection_list)

        if len(self.exclusions) > 0:
            # equivalent to `self.obj.drop(self.exclusions, axis=1)
            #  but this avoids consolidating and making a copy
            # TODO: following GH#45287 can we now use .drop directly without
            #  making a copy?
            return self.obj._drop_axis(self.exclusions, axis=1, only_slice=True)
        else:
            return self.obj

    def __getitem__(self, key):
        if self._selection is not None:
            raise IndexError(f"Column(s) {self._selection} already selected")

        if isinstance(key, (list, tuple, ABCSeries, ABCIndex, np.ndarray)):
            if len(self.obj.columns.intersection(key)) != len(set(key)):
                bad_keys = list(set(key).difference(self.obj.columns))
                raise KeyError(f"Columns not found: {str(bad_keys)[1:-1]}")
            return self._gotitem(list(key), ndim=2)

        else:
            if key not in self.obj:
                raise KeyError(f"Column not found: {key}")
            ndim = self.obj[key].ndim
            return self._gotitem(key, ndim=ndim)

    def _gotitem(self, key, ndim: int, subset=None):
        """
        sub-classes to define
        return a sliced object

        Parameters
        ----------
        key : str / list of selections
        ndim : {1, 2}
            requested ndim of result
        subset : object, default None
            subset to act on
        """
        raise AbstractMethodError(self)

    @final
    def _infer_selection(self, key, subset: Series | DataFrame):
        """
        Infer the `selection` to pass to our constructor in _gotitem.
        """
        # Shared by Rolling and Resample
        selection = None
        if subset.ndim == 2 and (
            (lib.is_scalar(key) and key in subset) or lib.is_list_like(key)
        ):
            selection = key
        elif subset.ndim == 1 and lib.is_scalar(key) and key == subset.name:
            selection = key
        return selection

    def aggregate(self, func, *args, **kwargs):
        raise AbstractMethodError(self)

    agg = aggregate


class IndexOpsMixin(OpsMixin):
    """
    Common ops mixin to support a unified interface / docs for Series / Index
    """

    # ndarray compatibility
    __array_priority__ = 1000
    _hidden_attrs: frozenset[str] = frozenset(
        ["tolist"]  # tolist is not deprecated, just suppressed in the __dir__
    )

    @property
    def dtype(self) -> DtypeObj:
        # must be defined here as a property for mypy
        raise AbstractMethodError(self)

    @property
    def _values(self) -> ExtensionArray | np.ndarray:
        # must be defined here as a property for mypy
        raise AbstractMethodError(self)

    @final
    def transpose(self, *args, **kwargs) -> Self:
        """
        Return the transpose, which is by definition self.

        Returns
        -------
        %(klass)s
        """
        nv.validate_transpose(args, kwargs)
        return self

    T = property(
        transpose,
        doc="""
        Return the transpose, which is by definition self.

        Examples
        --------
        For Series:

        >>> s = pd.Series(['Ant', 'Bear', 'Cow'])
        >>> s
        0     Ant
        1    Bear
        2     Cow
        dtype: object
        >>> s.T
        0     Ant
        1    Bear
        2     Cow
        dtype: object

        For Index:

        >>> idx = pd.Index([1, 2, 3])
        >>> idx.T
        Index([1, 2, 3], dtype='int64')
        """,
    )

    @property
    def shape(self) -> Shape:
        """
        Return a tuple of the shape of the underlying data.

        Examples
        --------
        >>> s = pd.Series([1, 2, 3])
        >>> s.shape
        (3,)
        """
        return self._values.shape

    def __len__(self) -> int:
        # We need this defined here for mypy
        raise AbstractMethodError(self)

    # Temporarily avoid using `-> Literal[1]:` because of an IPython (jedi) bug
    # https://github.com/ipython/ipython/issues/14412
    # https://github.com/davidhalter/jedi/issues/1990
    @property
    def ndim(self) -> int:
        """
        Number of dimensions of the underlying data, by definition 1.

        Examples
        --------
        >>> s = pd.Series(['Ant', 'Bear', 'Cow'])
        >>> s
        0     Ant
        1    Bear
        2     Cow
        dtype: object
        >>> s.ndim
        1

        For Index:

        >>> idx = pd.Index([1, 2, 3])
        >>> idx
        Index([1, 2, 3], dtype='int64')
        >>> idx.ndim
        1
        """
        return 1

    @final
    def item(self):
        """
        Return the first element of the underlying data as a Python scalar.

        Returns
        -------
        scalar
            The first element of Series or Index.

        Raises
        ------
        ValueError
            If the data is not length = 1.

        Examples
        --------
        >>> s = pd.Series([1])
        >>> s.item()
        1

        For an index:

        >>> s = pd.Series([1], index=['a'])
        >>> s.index.item()
        'a'
        """
        if len(self) == 1:
            return next(iter(self))
        raise ValueError("can only convert an array of size 1 to a Python scalar")

    @property
    def nbytes(self) -> int:
        """
        Return the number of bytes in the underlying data.

        Examples
        --------
        For Series:

        >>> s = pd.Series(['Ant', 'Bear', 'Cow'])
        >>> s
        0     Ant
        1    Bear
        2     Cow
        dtype: object
        >>> s.nbytes
        24

        For Index:

        >>> idx = pd.Index([1, 2, 3])
        >>> idx
        Index([1, 2, 3], dtype='int64')
        >>> idx.nbytes
        24
        """
        return self._values.nbytes

    @property
    def size(self) -> int:
        """
        Return the number of elements in the underlying data.

        Examples
        --------
        For Series:

        >>> s = pd.Series(['Ant', 'Bear', 'Cow'])
        >>> s
        0     Ant
        1    Bear
        2     Cow
        dtype: object
        >>> s.size
        3

        For Index:

        >>> idx = pd.Index([1, 2, 3])
        >>> idx
        Index([1, 2, 3], dtype='int64')
        >>> idx.size
        3
        """
        return len(self._values)

    @property
    def array(self) -> ExtensionArray:
        """
        The ExtensionArray of the data backing this Series or Index.

        Returns
        -------
        ExtensionArray
            An ExtensionArray of the values stored within. For extension
            types, this is the actual array. For NumPy native types, this
            is a thin (no copy) wrapper around :class:`numpy.ndarray`.

            ``.array`` differs from ``.values``, which may require converting
            the data to a different form.

        See Also
        --------
        Index.to_numpy : Similar method that always returns a NumPy array.
        Series.to_numpy : Similar method that always returns a NumPy array.

        Notes
        -----
        This table lays out the different array types for each extension
        dtype within pandas.

        ================== =============================
        dtype              array type
        ================== =============================
        category           Categorical
        period             PeriodArray
        interval           IntervalArray
        IntegerNA          IntegerArray
        string             StringArray
        boolean            BooleanArray
        datetime64[ns, tz] DatetimeArray
        ================== =============================

        For any 3rd-party extension types, the array type will be an
        ExtensionArray.

        For all remaining dtypes ``.array`` will be a
        :class:`arrays.NumpyExtensionArray` wrapping the actual ndarray
        stored within. If you absolutely need a NumPy array (possibly with
        copying / coercing data), then use :meth:`Series.to_numpy` instead.

        Examples
        --------
        For regular NumPy types like int, and float, a NumpyExtensionArray
        is returned.

        >>> pd.Series([1, 2, 3]).array
        <NumpyExtensionArray>
        [1, 2, 3]
        Length: 3, dtype: int64

        For extension types, like Categorical, the actual ExtensionArray
        is returned

        >>> ser = pd.Series(pd.Categorical(['a', 'b', 'a']))
        >>> ser.array
        ['a', 'b', 'a']
        Categories (2, object): ['a', 'b']
        """
        raise AbstractMethodError(self)

    @final
    def to_numpy(
        self,
        dtype: npt.DTypeLike | None = None,
        copy: bool = False,
        na_value: object = lib.no_default,
        **kwargs,
    ) -> np.ndarray:
        """
        A NumPy ndarray representing the values in this Series or Index.

        Parameters
        ----------
        dtype : str or numpy.dtype, optional
            The dtype to pass to :meth:`numpy.asarray`.
        copy : bool, default False
            Whether to ensure that the returned value is not a view on
            another array. Note that ``copy=False`` does not *ensure* that
            ``to_numpy()`` is no-copy. Rather, ``copy=True`` ensure that
            a copy is made, even if not strictly necessary.
        na_value : Any, optional
            The value to use for missing values. The default value depends
            on `dtype` and the type of the array.
        **kwargs
            Additional keywords passed through to the ``to_numpy`` method
            of the underlying array (for extension arrays).

        Returns
        -------
        numpy.ndarray

        See Also
        --------
        Series.array : Get the actual data stored within.
        Index.array : Get the actual data stored within.
        DataFrame.to_numpy : Similar method for DataFrame.

        Notes
        -----
        The returned array will be the same up to equality (values equal
        in `self` will be equal in the returned array; likewise for values
        that are not equal). When `self` contains an ExtensionArray, the
        dtype may be different. For example, for a category-dtype Series,
        ``to_numpy()`` will return a NumPy array and the categorical dtype
        will be lost.

        For NumPy dtypes, this will be a reference to the actual data stored
        in this Series or Index (assuming ``copy=False``). Modifying the result
        in place will modify the data stored in the Series or Index (not that
        we recommend doing that).

        For extension types, ``to_numpy()`` *may* require copying data and
        coercing the result to a NumPy type (possibly object), which may be
        expensive. When you need a no-copy reference to the underlying data,
        :attr:`Series.array` should be used instead.

        This table lays out the different dtypes and default return types of
        ``to_numpy()`` for various dtypes within pandas.

        ================== ================================
        dtype              array type
        ================== ================================
        category[T]        ndarray[T] (same dtype as input)
        period             ndarray[object] (Periods)
        interval           ndarray[object] (Intervals)
        IntegerNA          ndarray[object]
        datetime64[ns]     datetime64[ns]
        datetime64[ns, tz] ndarray[object] (Timestamps)
        ================== ================================

        Examples
        --------
        >>> ser = pd.Series(pd.Categorical(['a', 'b', 'a']))
        >>> ser.to_numpy()
        array(['a', 'b', 'a'], dtype=object)

        Specify the `dtype` to control how datetime-aware data is represented.
        Use ``dtype=object`` to return an ndarray of pandas :class:`Timestamp`
        objects, each with the correct ``tz``.

        >>> ser = pd.Series(pd.date_range('2000', periods=2, tz="CET"))
        >>> ser.to_numpy(dtype=object)
        array([Timestamp('2000-01-01 00:00:00+0100', tz='CET'),
               Timestamp('2000-01-02 00:00:00+0100', tz='CET')],
              dtype=object)

        Or ``dtype='datetime64[ns]'`` to return an ndarray of native
        datetime64 values. The values are converted to UTC and the timezone
        info is dropped.

        >>> ser.to_numpy(dtype="datetime64[ns]")
        ... # doctest: +ELLIPSIS
        array(['1999-12-31T23:00:00.000000000', '2000-01-01T23:00:00...'],
              dtype='datetime64[ns]')
        """
        if isinstance(self.dtype, ExtensionDtype):
            return self.array.to_numpy(dtype, copy=copy, na_value=na_value, **kwargs)
        elif kwargs:
            bad_keys = next(iter(kwargs.keys()))
            raise TypeError(
                f"to_numpy() got an unexpected keyword argument '{bad_keys}'"
            )

        fillna = (
            na_value is not lib.no_default
            # no need to fillna with np.nan if we already have a float dtype
            and not (na_value is np.nan and np.issubdtype(self.dtype, np.floating))
        )

        values = self._values
        if fillna:
            if not can_hold_element(values, na_value):
                # if we can't hold the na_value asarray either makes a copy or we
                # error before modifying values. The asarray later on thus won't make
                # another copy
                values = np.asarray(values, dtype=dtype)
            else:
                values = values.copy()

            values[np.asanyarray(isna(self))] = na_value

        result = np.asarray(values, dtype=dtype)

        if (copy and not fillna) or (not copy and using_copy_on_write()):
            if np.shares_memory(self._values[:2], result[:2]):
                # Take slices to improve performance of check
                if using_copy_on_write() and not copy:
                    result = result.view()
                    result.flags.writeable = False
                else:
                    result = result.copy()

        return result

    @final
    @property
    def empty(self) -> bool:
        return not self.size

    @doc(op="max", oppose="min", value="largest")
    def argmax(
        self, axis: AxisInt | None = None, skipna: bool = True, *args, **kwargs
    ) -> int:
        """
        Return int position of the {value} value in the Series.

        If the {op}imum is achieved in multiple locations,
        the first row position is returned.

        Parameters
        ----------
        axis : {{None}}
            Unused. Parameter needed for compatibility with DataFrame.
        skipna : bool, default True
            Exclude NA/null values when showing the result.
        *args, **kwargs
            Additional arguments and keywords for compatibility with NumPy.

        Returns
        -------
        int
            Row position of the {op}imum value.

        See Also
        --------
        Series.arg{op} : Return position of the {op}imum value.
        Series.arg{oppose} : Return position of the {oppose}imum value.
        numpy.ndarray.arg{op} : Equivalent method for numpy arrays.
        Series.idxmax : Return index label of the maximum values.
        Series.idxmin : Return index label of the minimum values.

        Examples
        --------
        Consider dataset containing cereal calories

        >>> s = pd.Series({{'Corn Flakes': 100.0, 'Almond Delight': 110.0,
        ...                'Cinnamon Toast Crunch': 120.0, 'Cocoa Puff': 110.0}})
        >>> s
        Corn Flakes              100.0
        Almond Delight           110.0
        Cinnamon Toast Crunch    120.0
        Cocoa Puff               110.0
        dtype: float64

        >>> s.argmax()
        2
        >>> s.argmin()
        0

        The maximum cereal calories is the third element and
        the minimum cereal calories is the first element,
        since series is zero-indexed.
        """
        delegate = self._values
        nv.validate_minmax_axis(axis)
        skipna = nv.validate_argmax_with_skipna(skipna, args, kwargs)

        if isinstance(delegate, ExtensionArray):
            if not skipna and delegate.isna().any():
                warnings.warn(
                    f"The behavior of {type(self).__name__}.argmax/argmin "
                    "with skipna=False and NAs, or with all-NAs is deprecated. "
                    "In a future version this will raise ValueError.",
                    FutureWarning,
                    stacklevel=find_stack_level(),
                )
                return -1
            else:
                return delegate.argmax()
        else:
            result = nanops.nanargmax(delegate, skipna=skipna)
            if result == -1:
                warnings.warn(
                    f"The behavior of {type(self).__name__}.argmax/argmin "
                    "with skipna=False and NAs, or with all-NAs is deprecated. "
                    "In a future version this will raise ValueError.",
                    FutureWarning,
                    stacklevel=find_stack_level(),
                )
            # error: Incompatible return value type (got "Union[int, ndarray]", expected
            # "int")
            return result  # type: ignore[return-value]

    @doc(argmax, op="min", oppose="max", value="smallest")
    def argmin(
        self, axis: AxisInt | None = None, skipna: bool = True, *args, **kwargs
    ) -> int:
        delegate = self._values
        nv.validate_minmax_axis(axis)
        skipna = nv.validate_argmin_with_skipna(skipna, args, kwargs)

        if isinstance(delegate, ExtensionArray):
            if not skipna and delegate.isna().any():
                warnings.warn(
                    f"The behavior of {type(self).__name__}.argmax/argmin "
                    "with skipna=False and NAs, or with all-NAs is deprecated. "
                    "In a future version this will raise ValueError.",
                    FutureWarning,
                    stacklevel=find_stack_level(),
                )
                return -1
            else:
                return delegate.argmin()
        else:
            result = nanops.nanargmin(delegate, skipna=skipna)
            if result == -1:
                warnings.warn(
                    f"The behavior of {type(self).__name__}.argmax/argmin "
                    "with skipna=False and NAs, or with all-NAs is deprecated. "
                    "In a future version this will raise ValueError.",
                    FutureWarning,
                    stacklevel=find_stack_level(),
                )
            # error: Incompatible return value type (got "Union[int, ndarray]", expected
            # "int")
            return result  # type: ignore[return-value]

    def tolist(self):
        """
        Return a list of the values.

        These are each a scalar type, which is a Python scalar
        (for str, int, float) or a pandas scalar
        (for Timestamp/Timedelta/Interval/Period)

        Returns
        -------
        list

        See Also
        --------
        numpy.ndarray.tolist : Return the array as an a.ndim-levels deep
            nested list of Python scalars.

        Examples
        --------
        For Series

        >>> s = pd.Series([1, 2, 3])
        >>> s.to_list()
        [1, 2, 3]

        For Index:

        >>> idx = pd.Index([1, 2, 3])
        >>> idx
        Index([1, 2, 3], dtype='int64')

        >>> idx.to_list()
        [1, 2, 3]
        """
        return self._values.tolist()

    to_list = tolist

    def __iter__(self) -> Iterator:
        """
        Return an iterator of the values.

        These are each a scalar type, which is a Python scalar
        (for str, int, float) or a pandas scalar
        (for Timestamp/Timedelta/Interval/Period)

        Returns
        -------
        iterator

        Examples
        --------
        >>> s = pd.Series([1, 2, 3])
        >>> for x in s:
        ...     print(x)
        1
        2
        3
        """
        # We are explicitly making element iterators.
        if not isinstance(self._values, np.ndarray):
            # Check type instead of dtype to catch DTA/TDA
            return iter(self._values)
        else:
            return map(self._values.item, range(self._values.size))

    @cache_readonly
    def hasnans(self) -> bool:
        """
        Return True if there are any NaNs.

        Enables various performance speedups.

        Returns
        -------
        bool

        Examples
        --------
        >>> s = pd.Series([1, 2, 3, None])
        >>> s
        0    1.0
        1    2.0
        2    3.0
        3    NaN
        dtype: float64
        >>> s.hasnans
        True
        """
        # error: Item "bool" of "Union[bool, ndarray[Any, dtype[bool_]], NDFrame]"
        # has no attribute "any"
        return bool(isna(self).any())  # type: ignore[union-attr]

    @final
    def _map_values(self, mapper, na_action=None, convert: bool = True):
        """
        An internal function that maps values using the input
        correspondence (which can be a dict, Series, or function).

        Parameters
        ----------
        mapper : function, dict, or Series
            The input correspondence object
        na_action : {None, 'ignore'}
            If 'ignore', propagate NA values, without passing them to the
            mapping function
        convert : bool, default True
            Try to find better dtype for elementwise function results. If
            False, leave as dtype=object. Note that the dtype is always
            preserved for some extension array dtypes, such as Categorical.

        Returns
        -------
        Union[Index, MultiIndex], inferred
            The output of the mapping function applied to the index.
            If the function returns a tuple with more than one element
            a MultiIndex will be returned.
        """
        arr = self._values

        if isinstance(arr, ExtensionArray):
            return arr.map(mapper, na_action=na_action)

        return algorithms.map_array(arr, mapper, na_action=na_action, convert=convert)

    @final
    def value_counts(
        self,
        normalize: bool = False,
        sort: bool = True,
        ascending: bool = False,
        bins=None,
        dropna: bool = True,
    ) -> Series:
        """
        Return a Series containing counts of unique values.

        The resulting object will be in descending order so that the
        first element is the most frequently-occurring element.
        Excludes NA values by default.

        Parameters
        ----------
        normalize : bool, default False
            If True then the object returned will contain the relative
            frequencies of the unique values.
        sort : bool, default True
            Sort by frequencies when True. Preserve the order of the data when False.
        ascending : bool, default False
            Sort in ascending order.
        bins : int, optional
            Rather than count values, group them into half-open bins,
            a convenience for ``pd.cut``, only works with numeric data.
        dropna : bool, default True
            Don't include counts of NaN.

        Returns
        -------
        Series

        See Also
        --------
        Series.count: Number of non-NA elements in a Series.
        DataFrame.count: Number of non-NA elements in a DataFrame.
        DataFrame.value_counts: Equivalent method on DataFrames.

        Examples
        --------
        >>> index = pd.Index([3, 1, 2, 3, 4, np.nan])
        >>> index.value_counts()
        3.0    2
        1.0    1
        2.0    1
        4.0    1
        Name: count, dtype: int64

        With `normalize` set to `True`, returns the relative frequency by
        dividing all values by the sum of values.

        >>> s = pd.Series([3, 1, 2, 3, 4, np.nan])
        >>> s.value_counts(normalize=True)
        3.0    0.4
        1.0    0.2
        2.0    0.2
        4.0    0.2
        Name: proportion, dtype: float64

        **bins**

        Bins can be useful for going from a continuous variable to a
        categorical variable; instead of counting unique
        apparitions of values, divide the index in the specified
        number of half-open bins.

        >>> s.value_counts(bins=3)
        (0.996, 2.0]    2
        (2.0, 3.0]      2
        (3.0, 4.0]      1
        Name: count, dtype: int64

        **dropna**

        With `dropna` set to `False` we can also see NaN index values.

        >>> s.value_counts(dropna=False)
        3.0    2
        1.0    1
        2.0    1
        4.0    1
        NaN    1
        Name: count, dtype: int64
        """
        return algorithms.value_counts_internal(
            self,
            sort=sort,
            ascending=ascending,
            normalize=normalize,
            bins=bins,
            dropna=dropna,
        )

    def unique(self):
        values = self._values
        if not isinstance(values, np.ndarray):
            # i.e. ExtensionArray
            result = values.unique()
        else:
            result = algorithms.unique1d(values)
        return result

    @final
    def nunique(self, dropna: bool = True) -> int:
        """
        Return number of unique elements in the object.

        Excludes NA values by default.

        Parameters
        ----------
        dropna : bool, default True
            Don't include NaN in the count.

        Returns
        -------
        int

        See Also
        --------
        DataFrame.nunique: Method nunique for DataFrame.
        Series.count: Count non-NA/null observations in the Series.

        Examples
        --------
        >>> s = pd.Series([1, 3, 5, 7, 7])
        >>> s
        0    1
        1    3
        2    5
        3    7
        4    7
        dtype: int64

        >>> s.nunique()
        4
        """
        uniqs = self.unique()
        if dropna:
            uniqs = remove_na_arraylike(uniqs)
        return len(uniqs)

    @property
    def is_unique(self) -> bool:
        """
        Return boolean if values in the object are unique.

        Returns
        -------
        bool

        Examples
        --------
        >>> s = pd.Series([1, 2, 3])
        >>> s.is_unique
        True

        >>> s = pd.Series([1, 2, 3, 1])
        >>> s.is_unique
        False
        """
        return self.nunique(dropna=False) == len(self)

    @property
    def is_monotonic_increasing(self) -> bool:
        """
        Return boolean if values in the object are monotonically increasing.

        Returns
        -------
        bool

        Examples
        --------
        >>> s = pd.Series([1, 2, 2])
        >>> s.is_monotonic_increasing
        True

        >>> s = pd.Series([3, 2, 1])
        >>> s.is_monotonic_increasing
        False
        """
        from pandas import Index

        return Index(self).is_monotonic_increasing

    @property
    def is_monotonic_decreasing(self) -> bool:
        """
        Return boolean if values in the object are monotonically decreasing.

        Returns
        -------
        bool

        Examples
        --------
        >>> s = pd.Series([3, 2, 2, 1])
        >>> s.is_monotonic_decreasing
        True

        >>> s = pd.Series([1, 2, 3])
        >>> s.is_monotonic_decreasing
        False
        """
        from pandas import Index

        return Index(self).is_monotonic_decreasing

    @final
    def _memory_usage(self, deep: bool = False) -> int:
        """
        Memory usage of the values.

        Parameters
        ----------
        deep : bool, default False
            Introspect the data deeply, interrogate
            `object` dtypes for system-level memory consumption.

        Returns
        -------
        bytes used

        See Also
        --------
        numpy.ndarray.nbytes : Total bytes consumed by the elements of the
            array.

        Notes
        -----
        Memory usage does not include memory consumed by elements that
        are not components of the array if deep=False or if used on PyPy

        Examples
        --------
        >>> idx = pd.Index([1, 2, 3])
        >>> idx.memory_usage()
        24
        """
        if hasattr(self.array, "memory_usage"):
            return self.array.memory_usage(  # pyright: ignore[reportGeneralTypeIssues]
                deep=deep,
            )

        v = self.array.nbytes
        if deep and is_object_dtype(self.dtype) and not PYPY:
            values = cast(np.ndarray, self._values)
            v += lib.memory_usage_of_objects(values)
        return v

    @doc(
        algorithms.factorize,
        values="",
        order="",
        size_hint="",
        sort=textwrap.dedent(
            """\
            sort : bool, default False
                Sort `uniques` and shuffle `codes` to maintain the
                relationship.
            """
        ),
    )
    def factorize(
        self,
        sort: bool = False,
        use_na_sentinel: bool = True,
    ) -> tuple[npt.NDArray[np.intp], Index]:
        codes, uniques = algorithms.factorize(
            self._values, sort=sort, use_na_sentinel=use_na_sentinel
        )
        if uniques.dtype == np.float16:
            uniques = uniques.astype(np.float32)

        if isinstance(self, ABCMultiIndex):
            # preserve MultiIndex
            uniques = self._constructor(uniques)
        else:
            from pandas import Index

            try:
                uniques = Index(uniques, dtype=self.dtype)
            except NotImplementedError:
                # not all dtypes are supported in Index that are allowed for Series
                # e.g. float16 or bytes
                uniques = Index(uniques)
        return codes, uniques

    _shared_docs[
        "searchsorted"
    ] = """
        Find indices where elements should be inserted to maintain order.

        Find the indices into a sorted {klass} `self` such that, if the
        corresponding elements in `value` were inserted before the indices,
        the order of `self` would be preserved.

        .. note::

            The {klass} *must* be monotonically sorted, otherwise
            wrong locations will likely be returned. Pandas does *not*
            check this for you.

        Parameters
        ----------
        value : array-like or scalar
            Values to insert into `self`.
        side : {{'left', 'right'}}, optional
            If 'left', the index of the first suitable location found is given.
            If 'right', return the last such index.  If there is no suitable
            index, return either 0 or N (where N is the length of `self`).
        sorter : 1-D array-like, optional
            Optional array of integer indices that sort `self` into ascending
            order. They are typically the result of ``np.argsort``.

        Returns
        -------
        int or array of int
            A scalar or array of insertion points with the
            same shape as `value`.

        See Also
        --------
        sort_values : Sort by the values along either axis.
        numpy.searchsorted : Similar method from NumPy.

        Notes
        -----
        Binary search is used to find the required insertion points.

        Examples
        --------
        >>> ser = pd.Series([1, 2, 3])
        >>> ser
        0    1
        1    2
        2    3
        dtype: int64

        >>> ser.searchsorted(4)
        3

        >>> ser.searchsorted([0, 4])
        array([0, 3])

        >>> ser.searchsorted([1, 3], side='left')
        array([0, 2])

        >>> ser.searchsorted([1, 3], side='right')
        array([1, 3])

        >>> ser = pd.Series(pd.to_datetime(['3/11/2000', '3/12/2000', '3/13/2000']))
        >>> ser
        0   2000-03-11
        1   2000-03-12
        2   2000-03-13
        dtype: datetime64[ns]

        >>> ser.searchsorted('3/14/2000')
        3

        >>> ser = pd.Categorical(
        ...     ['apple', 'bread', 'bread', 'cheese', 'milk'], ordered=True
        ... )
        >>> ser
        ['apple', 'bread', 'bread', 'cheese', 'milk']
        Categories (4, object): ['apple' < 'bread' < 'cheese' < 'milk']

        >>> ser.searchsorted('bread')
        1

        >>> ser.searchsorted(['bread'], side='right')
        array([3])

        If the values are not monotonically sorted, wrong locations
        may be returned:

        >>> ser = pd.Series([2, 1, 3])
        >>> ser
        0    2
        1    1
        2    3
        dtype: int64

        >>> ser.searchsorted(1)  # doctest: +SKIP
        0  # wrong result, correct would be 1
        """

    # This overload is needed so that the call to searchsorted in
    # pandas.core.resample.TimeGrouper._get_period_bins picks the correct result

    # error: Overloaded function signatures 1 and 2 overlap with incompatible
    # return types
    @overload
    def searchsorted(  # type: ignore[overload-overlap]
        self,
        value: ScalarLike_co,
        side: Literal["left", "right"] = ...,
        sorter: NumpySorter = ...,
    ) -> np.intp:
        ...

    @overload
    def searchsorted(
        self,
        value: npt.ArrayLike | ExtensionArray,
        side: Literal["left", "right"] = ...,
        sorter: NumpySorter = ...,
    ) -> npt.NDArray[np.intp]:
        ...

    @doc(_shared_docs["searchsorted"], klass="Index")
    def searchsorted(
        self,
        value: NumpyValueArrayLike | ExtensionArray,
        side: Literal["left", "right"] = "left",
        sorter: NumpySorter | None = None,
    ) -> npt.NDArray[np.intp] | np.intp:
        if isinstance(value, ABCDataFrame):
            msg = (
                "Value must be 1-D array-like or scalar, "
                f"{type(value).__name__} is not supported"
            )
            raise ValueError(msg)

        values = self._values
        if not isinstance(values, np.ndarray):
            # Going through EA.searchsorted directly improves performance GH#38083
            return values.searchsorted(value, side=side, sorter=sorter)

        return algorithms.searchsorted(
            values,
            value,
            side=side,
            sorter=sorter,
        )

    def drop_duplicates(self, *, keep: DropKeep = "first"):
        duplicated = self._duplicated(keep=keep)
        # error: Value of type "IndexOpsMixin" is not indexable
        return self[~duplicated]  # type: ignore[index]

    @final
    def _duplicated(self, keep: DropKeep = "first") -> npt.NDArray[np.bool_]:
        arr = self._values
        if isinstance(arr, ExtensionArray):
            return arr.duplicated(keep=keep)
        return algorithms.duplicated(arr, keep=keep)

    def _arith_method(self, other, op):
        res_name = ops.get_op_result_name(self, other)

        lvalues = self._values
        rvalues = extract_array(other, extract_numpy=True, extract_range=True)
        rvalues = ops.maybe_prepare_scalar_for_op(rvalues, lvalues.shape)
        rvalues = ensure_wrapped_if_datetimelike(rvalues)
        if isinstance(rvalues, range):
            rvalues = np.arange(rvalues.start, rvalues.stop, rvalues.step)

        with np.errstate(all="ignore"):
            result = ops.arithmetic_op(lvalues, rvalues, op)

        return self._construct_result(result, name=res_name)

    def _construct_result(self, result, name):
        """
        Construct an appropriately-wrapped result from the ArrayLike result
        of an arithmetic-like operation.
        """
        raise AbstractMethodError(self)
```
