## Supplementary software v0.2.1 for "Virtual control arms for paediatric myopia trials: external validation of axial-elongation models": common.py

```
"""
Misc tools for implementing data structures

Note: pandas.core.common is *not* part of the public API.
"""
from __future__ import annotations

import builtins
from collections import (
    abc,
    defaultdict,
)
from collections.abc import (
    Collection,
    Generator,
    Hashable,
    Iterable,
    Sequence,
)
import contextlib
from functools import partial
import inspect
from typing import (
    TYPE_CHECKING,
    Any,
    Callable,
    cast,
    overload,
)
import warnings

import numpy as np

from pandas._libs import lib
from pandas.compat.numpy import np_version_gte1p24

from pandas.core.dtypes.cast import construct_1d_object_array_from_listlike
from pandas.core.dtypes.common import (
    is_bool_dtype,
    is_integer,
)
from pandas.core.dtypes.generic import (
    ABCExtensionArray,
    ABCIndex,
    ABCMultiIndex,
    ABCSeries,
)
from pandas.core.dtypes.inference import iterable_not_string

if TYPE_CHECKING:
    from pandas._typing import (
        AnyArrayLike,
        ArrayLike,
        NpDtype,
        RandomState,
        T,
    )

    from pandas import Index


def flatten(line):
    """
    Flatten an arbitrarily nested sequence.

    Parameters
    ----------
    line : sequence
        The non string sequence to flatten

    Notes
    -----
    This doesn't consider strings sequences.

    Returns
    -------
    flattened : generator
    """
    for element in line:
        if iterable_not_string(element):
            yield from flatten(element)
        else:
            yield element


def consensus_name_attr(objs):
    name = objs[0].name
    for obj in objs[1:]:
        try:
            if obj.name != name:
                name = None
        except ValueError:
            name = None
    return name


def is_bool_indexer(key: Any) -> bool:
    """
    Check whether `key` is a valid boolean indexer.

    Parameters
    ----------
    key : Any
        Only list-likes may be considered boolean indexers.
        All other types are not considered a boolean indexer.
        For array-like input, boolean ndarrays or ExtensionArrays
        with ``_is_boolean`` set are considered boolean indexers.

    Returns
    -------
    bool
        Whether `key` is a valid boolean indexer.

    Raises
    ------
    ValueError
        When the array is an object-dtype ndarray or ExtensionArray
        and contains missing values.

    See Also
    --------
    check_array_indexer : Check that `key` is a valid array to index,
        and convert to an ndarray.
    """
    if isinstance(
        key, (ABCSeries, np.ndarray, ABCIndex, ABCExtensionArray)
    ) and not isinstance(key, ABCMultiIndex):
        if key.dtype == np.object_:
            key_array = np.asarray(key)

            if not lib.is_bool_array(key_array):
                na_msg = "Cannot mask with non-boolean array containing NA / NaN values"
                if lib.is_bool_array(key_array, skipna=True):
                    # Don't raise on e.g. ["A", "B", np.nan], see
                    #  test_loc_getitem_list_of_labels_categoricalindex_with_na
                    raise ValueError(na_msg)
                return False
            return True
        elif is_bool_dtype(key.dtype):
            return True
    elif isinstance(key, list):
        # check if np.array(key).dtype would be bool
        if len(key) > 0:
            if type(key) is not list:  # noqa: E721
                # GH#42461 cython will raise TypeError if we pass a subclass
                key = list(key)
            return lib.is_bool_list(key)

    return False


def cast_scalar_indexer(val):
    """
    Disallow indexing with a float key, even if that key is a round number.

    Parameters
    ----------
    val : scalar

    Returns
    -------
    outval : scalar
    """
    # assumes lib.is_scalar(val)
    if lib.is_float(val) and val.is_integer():
        raise IndexError(
            # GH#34193
            "Indexing with a float is no longer supported. Manually convert "
            "to an integer key instead."
        )
    return val


def not_none(*args):
    """
    Returns a generator consisting of the arguments that are not None.
    """
    return (arg for arg in args if arg is not None)


def any_none(*args) -> bool:
    """
    Returns a boolean indicating if any argument is None.
    """
    return any(arg is None for arg in args)


def all_none(*args) -> bool:
    """
    Returns a boolean indicating if all arguments are None.
    """
    return all(arg is None for arg in args)


def any_not_none(*args) -> bool:
    """
    Returns a boolean indicating if any argument is not None.
    """
    return any(arg is not None for arg in args)


def all_not_none(*args) -> bool:
    """
    Returns a boolean indicating if all arguments are not None.
    """
    return all(arg is not None for arg in args)


def count_not_none(*args) -> int:
    """
    Returns the count of arguments that are not None.
    """
    return sum(x is not None for x in args)


@overload
def asarray_tuplesafe(
    values: ArrayLike | list | tuple | zip, dtype: NpDtype | None = ...
) -> np.ndarray:
    # ExtensionArray can only be returned when values is an Index, all other iterables
    # will return np.ndarray. Unfortunately "all other" cannot be encoded in a type
    # signature, so instead we special-case some common types.
    ...


@overload
def asarray_tuplesafe(values: Iterable, dtype: NpDtype | None = ...) -> ArrayLike:
    ...


def asarray_tuplesafe(values: Iterable, dtype: NpDtype | None = None) -> ArrayLike:
    if not (isinstance(values, (list, tuple)) or hasattr(values, "__array__")):
        values = list(values)
    elif isinstance(values, ABCIndex):
        return values._values
    elif isinstance(values, ABCSeries):
        return values._values

    if isinstance(values, list) and dtype in [np.object_, object]:
        return construct_1d_object_array_from_listlike(values)

    try:
        with warnings.catch_warnings():
            # Can remove warning filter once NumPy 1.24 is min version
            if not np_version_gte1p24:
                warnings.simplefilter("ignore", np.VisibleDeprecationWarning)
            result = np.asarray(values, dtype=dtype)
    except ValueError:
        # Using try/except since it's more performant than checking is_list_like
        # over each element
        # error: Argument 1 to "construct_1d_object_array_from_listlike"
        # has incompatible type "Iterable[Any]"; expected "Sized"
        return construct_1d_object_array_from_listlike(values)  # type: ignore[arg-type]

    if issubclass(result.dtype.type, str):
        result = np.asarray(values, dtype=object)

    if result.ndim == 2:
        # Avoid building an array of arrays:
        values = [tuple(x) for x in values]
        result = construct_1d_object_array_from_listlike(values)

    return result


def index_labels_to_array(
    labels: np.ndarray | Iterable, dtype: NpDtype | None = None
) -> np.ndarray:
    """
    Transform label or iterable of labels to array, for use in Index.

    Parameters
    ----------
    dtype : dtype
        If specified, use as dtype of the resulting array, otherwise infer.

    Returns
    -------
    array
    """
    if isinstance(labels, (str, tuple)):
        labels = [labels]

    if not isinstance(labels, (list, np.ndarray)):
        try:
            labels = list(labels)
        except TypeError:  # non-iterable
            labels = [labels]

    labels = asarray_tuplesafe(labels, dtype=dtype)

    return labels


def maybe_make_list(obj):
    if obj is not None and not isinstance(obj, (tuple, list)):
        return [obj]
    return obj


def maybe_iterable_to_list(obj: Iterable[T] | T) -> Collection[T] | T:
    """
    If obj is Iterable but not list-like, consume into list.
    """
    if isinstance(obj, abc.Iterable) and not isinstance(obj, abc.Sized):
        return list(obj)
    obj = cast(Collection, obj)
    return obj


def is_null_slice(obj) -> bool:
    """
    We have a null slice.
    """
    return (
        isinstance(obj, slice)
        and obj.start is None
        and obj.stop is None
        and obj.step is None
    )


def is_empty_slice(obj) -> bool:
    """
    We have an empty slice, e.g. no values are selected.
    """
    return (
        isinstance(obj, slice)
        and obj.start is not None
        and obj.stop is not None
        and obj.start == obj.stop
    )


def is_true_slices(line) -> list[bool]:
    """
    Find non-trivial slices in "line": return a list of booleans with same length.
    """
    return [isinstance(k, slice) and not is_null_slice(k) for k in line]


# TODO: used only once in indexing; belongs elsewhere?
def is_full_slice(obj, line: int) -> bool:
    """
    We have a full length slice.
    """
    return (
        isinstance(obj, slice)
        and obj.start == 0
        and obj.stop == line
        and obj.step is None
    )


def get_callable_name(obj):
    # typical case has name
    if hasattr(obj, "__name__"):
        return getattr(obj, "__name__")
    # some objects don't; could recurse
    if isinstance(obj, partial):
        return get_callable_name(obj.func)
    # fall back to class name
    if callable(obj):
        return type(obj).__name__
    # everything failed (probably because the argument
    # wasn't actually callable); we return None
    # instead of the empty string in this case to allow
    # distinguishing between no name and a name of ''
    return None


def apply_if_callable(maybe_callable, obj, **kwargs):
    """
    Evaluate possibly callable input using obj and kwargs if it is callable,
    otherwise return as it is.

    Parameters
    ----------
    maybe_callable : possibly a callable
    obj : NDFrame
    **kwargs
    """
    if callable(maybe_callable):
        return maybe_callable(obj, **kwargs)

    return maybe_callable


def standardize_mapping(into):
    """
    Helper function to standardize a supplied mapping.

    Parameters
    ----------
    into : instance or subclass of collections.abc.Mapping
        Must be a class, an initialized collections.defaultdict,
        or an instance of a collections.abc.Mapping subclass.

    Returns
    -------
    mapping : a collections.abc.Mapping subclass or other constructor
        a callable object that can accept an iterator to create
        the desired Mapping.

    See Also
    --------
    DataFrame.to_dict
    Series.to_dict
    """
    if not inspect.isclass(into):
        if isinstance(into, defaultdict):
            return partial(defaultdict, into.default_factory)
        into = type(into)
    if not issubclass(into, abc.Mapping):
        raise TypeError(f"unsupported type: {into}")
    if into == defaultdict:
        raise TypeError("to_dict() only accepts initialized defaultdicts")
    return into


@overload
def random_state(state: np.random.Generator) -> np.random.Generator:
    ...


@overload
def random_state(
    state: int | np.ndarray | np.random.BitGenerator | np.random.RandomState | None,
) -> np.random.RandomState:
    ...


def random_state(state: RandomState | None = None):
    """
    Helper function for processing random_state arguments.

    Parameters
    ----------
    state : int, array-like, BitGenerator, Generator, np.random.RandomState, None.
        If receives an int, array-like, or BitGenerator, passes to
        np.random.RandomState() as seed.
        If receives an np.random RandomState or Generator, just returns that unchanged.
        If receives `None`, returns np.random.
        If receives anything else, raises an informative ValueError.

        Default None.

    Returns
    -------
    np.random.RandomState or np.random.Generator. If state is None, returns np.random

    """
    if is_integer(state) or isinstance(state, (np.ndarray, np.random.BitGenerator)):
        return np.random.RandomState(state)
    elif isinstance(state, np.random.RandomState):
        return state
    elif isinstance(state, np.random.Generator):
        return state
    elif state is None:
        return np.random
    else:
        raise ValueError(
            "random_state must be an integer, array-like, a BitGenerator, Generator, "
            "a numpy RandomState, or None"
        )


def pipe(
    obj, func: Callable[..., T] | tuple[Callable[..., T], str], *args, **kwargs
) -> T:
    """
    Apply a function ``func`` to object ``obj`` either by passing obj as the
    first argument to the function or, in the case that the func is a tuple,
    interpret the first element of the tuple as a function and pass the obj to
    that function as a keyword argument whose key is the value of the second
    element of the tuple.

    Parameters
    ----------
    func : callable or tuple of (callable, str)
        Function to apply to this object or, alternatively, a
        ``(callable, data_keyword)`` tuple where ``data_keyword`` is a
        string indicating the keyword of ``callable`` that expects the
        object.
    *args : iterable, optional
        Positional arguments passed into ``func``.
    **kwargs : dict, optional
        A dictionary of keyword arguments passed into ``func``.

    Returns
    -------
    object : the return type of ``func``.
    """
    if isinstance(func, tuple):
        func, target = func
        if target in kwargs:
            msg = f"{target} is both the pipe target and a keyword argument"
            raise ValueError(msg)
        kwargs[target] = obj
        return func(*args, **kwargs)
    else:
        return func(obj, *args, **kwargs)


def get_rename_function(mapper):
    """
    Returns a function that will map names/labels, dependent if mapper
    is a dict, Series or just a function.
    """

    def f(x):
        if x in mapper:
            return mapper[x]
        else:
            return x

    return f if isinstance(mapper, (abc.Mapping, ABCSeries)) else mapper


def convert_to_list_like(
    values: Hashable | Iterable | AnyArrayLike,
) -> list | AnyArrayLike:
    """
    Convert list-like or scalar input to list-like. List, numpy and pandas array-like
    inputs are returned unmodified whereas others are converted to list.
    """
    if isinstance(values, (list, np.ndarray, ABCIndex, ABCSeries, ABCExtensionArray)):
        return values
    elif isinstance(values, abc.Iterable) and not isinstance(values, str):
        return list(values)

    return [values]


@contextlib.contextmanager
def temp_setattr(
    obj, attr: str, value, condition: bool = True
) -> Generator[None, None, None]:
    """
    Temporarily set attribute on an object.

    Parameters
    ----------
    obj : object
        Object whose attribute will be modified.
    attr : str
        Attribute to modify.
    value : Any
        Value to temporarily set attribute to.
    condition : bool, default True
        Whether to set the attribute. Provided in order to not have to
        conditionally use this context manager.

    Yields
    ------
    object : obj with modified attribute.
    """
    if condition:
        old_value = getattr(obj, attr)
        setattr(obj, attr, value)
    try:
        yield obj
    finally:
        if condition:
            setattr(obj, attr, old_value)


def require_length_match(data, index: Index) -> None:
    """
    Check the length of data matches the length of the index.
    """
    if len(data) != len(index):
        raise ValueError(
            "Length of values "
            f"({len(data)}) "
            "does not match length of index "
            f"({len(index)})"
        )


# the ufuncs np.maximum.reduce and np.minimum.reduce default to axis=0,
#  whereas np.min and np.max (which directly call obj.min and obj.max)
#  default to axis=None.
_builtin_table = {
    builtins.sum: np.sum,
    builtins.max: np.maximum.reduce,
    builtins.min: np.minimum.reduce,
}

# GH#53425: Only for deprecation
_builtin_table_alias = {
    builtins.sum: "np.sum",
    builtins.max: "np.maximum.reduce",
    builtins.min: "np.minimum.reduce",
}

_cython_table = {
    builtins.sum: "sum",
    builtins.max: "max",
    builtins.min: "min",
    np.all: "all",
    np.any: "any",
    np.sum: "sum",
    np.nansum: "sum",
    np.mean: "mean",
    np.nanmean: "mean",
    np.prod: "prod",
    np.nanprod: "prod",
    np.std: "std",
    np.nanstd: "std",
    np.var: "var",
    np.nanvar: "var",
    np.median: "median",
    np.nanmedian: "median",
    np.max: "max",
    np.nanmax: "max",
    np.min: "min",
    np.nanmin: "min",
    np.cumprod: "cumprod",
    np.nancumprod: "cumprod",
    np.cumsum: "cumsum",
    np.nancumsum: "cumsum",
}


def get_cython_func(arg: Callable) -> str | None:
    """
    if we define an internal function for this argument, return it
    """
    return _cython_table.get(arg)


def is_builtin_func(arg):
    """
    if we define a builtin function for this argument, return it,
    otherwise return the arg
    """
    return _builtin_table.get(arg, arg)


def fill_missing_names(names: Sequence[Hashable | None]) -> list[Hashable]:
    """
    If a name is missing then replace it by level_n, where n is the count

    .. versionadded:: 1.4.0

    Parameters
    ----------
    names : list-like
        list of column names or None values.

    Returns
    -------
    list
        list of column names with the None values replaced.
    """
    return [f"level_{i}" if name is None else name for i, name in enumerate(names)]
```
