## Supplementary software v0.2.1 for "Virtual control arms for paediatric myopia trials: external validation of axial-elongation models": align.py

```
"""
Core eval alignment algorithms.
"""
from __future__ import annotations

from functools import (
    partial,
    wraps,
)
from typing import (
    TYPE_CHECKING,
    Callable,
)
import warnings

import numpy as np

from pandas.errors import PerformanceWarning
from pandas.util._exceptions import find_stack_level

from pandas.core.dtypes.generic import (
    ABCDataFrame,
    ABCSeries,
)

from pandas.core.base import PandasObject
import pandas.core.common as com
from pandas.core.computation.common import result_type_many

if TYPE_CHECKING:
    from collections.abc import Sequence

    from pandas._typing import F

    from pandas.core.generic import NDFrame
    from pandas.core.indexes.api import Index


def _align_core_single_unary_op(
    term,
) -> tuple[partial | type[NDFrame], dict[str, Index] | None]:
    typ: partial | type[NDFrame]
    axes: dict[str, Index] | None = None

    if isinstance(term.value, np.ndarray):
        typ = partial(np.asanyarray, dtype=term.value.dtype)
    else:
        typ = type(term.value)
        if hasattr(term.value, "axes"):
            axes = _zip_axes_from_type(typ, term.value.axes)

    return typ, axes


def _zip_axes_from_type(
    typ: type[NDFrame], new_axes: Sequence[Index]
) -> dict[str, Index]:
    return {name: new_axes[i] for i, name in enumerate(typ._AXIS_ORDERS)}


def _any_pandas_objects(terms) -> bool:
    """
    Check a sequence of terms for instances of PandasObject.
    """
    return any(isinstance(term.value, PandasObject) for term in terms)


def _filter_special_cases(f) -> Callable[[F], F]:
    @wraps(f)
    def wrapper(terms):
        # single unary operand
        if len(terms) == 1:
            return _align_core_single_unary_op(terms[0])

        term_values = (term.value for term in terms)

        # we don't have any pandas objects
        if not _any_pandas_objects(terms):
            return result_type_many(*term_values), None

        return f(terms)

    return wrapper


@_filter_special_cases
def _align_core(terms):
    term_index = [i for i, term in enumerate(terms) if hasattr(term.value, "axes")]
    term_dims = [terms[i].value.ndim for i in term_index]

    from pandas import Series

    ndims = Series(dict(zip(term_index, term_dims)))

    # initial axes are the axes of the largest-axis'd term
    biggest = terms[ndims.idxmax()].value
    typ = biggest._constructor
    axes = biggest.axes
    naxes = len(axes)
    gt_than_one_axis = naxes > 1

    for value in (terms[i].value for i in term_index):
        is_series = isinstance(value, ABCSeries)
        is_series_and_gt_one_axis = is_series and gt_than_one_axis

        for axis, items in enumerate(value.axes):
            if is_series_and_gt_one_axis:
                ax, itm = naxes - 1, value.index
            else:
                ax, itm = axis, items

            if not axes[ax].is_(itm):
                axes[ax] = axes[ax].union(itm)

    for i, ndim in ndims.items():
        for axis, items in zip(range(ndim), axes):
            ti = terms[i].value

            if hasattr(ti, "reindex"):
                transpose = isinstance(ti, ABCSeries) and naxes > 1
                reindexer = axes[naxes - 1] if transpose else items

                term_axis_size = len(ti.axes[axis])
                reindexer_size = len(reindexer)

                ordm = np.log10(max(1, abs(reindexer_size - term_axis_size)))
                if ordm >= 1 and reindexer_size >= 10000:
                    w = (
                        f"Alignment difference on axis {axis} is larger "
                        f"than an order of magnitude on term {repr(terms[i].name)}, "
                        f"by more than {ordm:.4g}; performance may suffer."
                    )
                    warnings.warn(
                        w, category=PerformanceWarning, stacklevel=find_stack_level()
                    )

                obj = ti.reindex(reindexer, axis=axis, copy=False)
                terms[i].update(obj)

        terms[i].update(terms[i].value.values)

    return typ, _zip_axes_from_type(typ, axes)


def align_terms(terms):
    """
    Align a set of terms.
    """
    try:
        # flatten the parse tree (a nested list, really)
        terms = list(com.flatten(terms))
    except TypeError:
        # can't iterate so it must just be a constant or single variable
        if isinstance(terms.value, (ABCSeries, ABCDataFrame)):
            typ = type(terms.value)
            return typ, _zip_axes_from_type(typ, terms.value.axes)
        return np.result_type(terms.type), None

    # if all resolved variables are numeric scalars
    if all(term.is_scalar for term in terms):
        return result_type_many(*(term.value for term in terms)).type, None

    # perform the main alignment
    typ, axes = _align_core(terms)
    return typ, axes


def reconstruct_object(typ, obj, axes, dtype):
    """
    Reconstruct an object given its type, raw value, and possibly empty
    (None) axes.

    Parameters
    ----------
    typ : object
        A type
    obj : object
        The value to use in the type constructor
    axes : dict
        The axes to use to construct the resulting pandas object

    Returns
    -------
    ret : typ
        An object of type ``typ`` with the value `obj` and possible axes
        `axes`.
    """
    try:
        typ = typ.type
    except AttributeError:
        pass

    res_t = np.result_type(obj.dtype, dtype)

    if not isinstance(typ, partial) and issubclass(typ, PandasObject):
        return typ(obj, dtype=res_t, **axes)

    # special case for pathological things like ~True/~False
    if hasattr(res_t, "type") and typ == np.bool_ and res_t != np.bool_:
        ret_value = res_t.type(obj)
    else:
        ret_value = typ(obj).astype(res_t)
        # The condition is to distinguish 0-dim array (returned in case of
        # scalar) and 1 element array
        # e.g. np.array(0) and np.array([0])
        if (
            len(obj.shape) == 1
            and len(obj) == 1
            and not isinstance(ret_value, np.ndarray)
        ):
            ret_value = np.array([ret_value]).astype(res_t)

    return ret_value
```
