## Supplementary software v0.2.1 for "Virtual control arms for paediatric myopia trials: external validation of axial-elongation models": check.py

```
from __future__ import annotations

from pandas.compat._optional import import_optional_dependency

ne = import_optional_dependency("numexpr", errors="warn")
NUMEXPR_INSTALLED = ne is not None

__all__ = ["NUMEXPR_INSTALLED"]
```
