## Supplementary software v0.2.1 for "Virtual control arms for paediatric myopia trials: external validation of axial-elongation models": common.py

```
from __future__ import annotations

from functools import reduce

import numpy as np

from pandas._config import get_option


def ensure_decoded(s) -> str:
    """
    If we have bytes, decode them to unicode.
    """
    if isinstance(s, (np.bytes_, bytes)):
        s = s.decode(get_option("display.encoding"))
    return s


def result_type_many(*arrays_and_dtypes):
    """
    Wrapper around numpy.result_type which overcomes the NPY_MAXARGS (32)
    argument limit.
    """
    try:
        return np.result_type(*arrays_and_dtypes)
    except ValueError:
        # we have > NPY_MAXARGS terms in our expression
        return reduce(np.result_type, arrays_and_dtypes)
    except TypeError:
        from pandas.core.dtypes.cast import find_common_type
        from pandas.core.dtypes.common import is_extension_array_dtype

        arr_and_dtypes = list(arrays_and_dtypes)
        ea_dtypes, non_ea_dtypes = [], []
        for arr_or_dtype in arr_and_dtypes:
            if is_extension_array_dtype(arr_or_dtype):
                ea_dtypes.append(arr_or_dtype)
            else:
                non_ea_dtypes.append(arr_or_dtype)

        if non_ea_dtypes:
            try:
                np_dtype = np.result_type(*non_ea_dtypes)
            except ValueError:
                np_dtype = reduce(np.result_type, arrays_and_dtypes)
            return find_common_type(ea_dtypes + [np_dtype])

        return find_common_type(ea_dtypes)
```
