## Supplementary software v0.2.1 for "Virtual control arms for paediatric myopia trials: external validation of axial-elongation models": engines.py

```
"""
Engine classes for :func:`~pandas.eval`
"""
from __future__ import annotations

import abc
from typing import TYPE_CHECKING

from pandas.errors import NumExprClobberingError

from pandas.core.computation.align import (
    align_terms,
    reconstruct_object,
)
from pandas.core.computation.ops import (
    MATHOPS,
    REDUCTIONS,
)

from pandas.io.formats import printing

if TYPE_CHECKING:
    from pandas.core.computation.expr import Expr

_ne_builtins = frozenset(MATHOPS + REDUCTIONS)


def _check_ne_builtin_clash(expr: Expr) -> None:
    """
    Attempt to prevent foot-shooting in a helpful way.

    Parameters
    ----------
    expr : Expr
        Terms can contain
    """
    names = expr.names
    overlap = names & _ne_builtins

    if overlap:
        s = ", ".join([repr(x) for x in overlap])
        raise NumExprClobberingError(
            f'Variables in expression "{expr}" overlap with builtins: ({s})'
        )


class AbstractEngine(metaclass=abc.ABCMeta):
    """Object serving as a base class for all engines."""

    has_neg_frac = False

    def __init__(self, expr) -> None:
        self.expr = expr
        self.aligned_axes = None
        self.result_type = None

    def convert(self) -> str:
        """
        Convert an expression for evaluation.

        Defaults to return the expression as a string.
        """
        return printing.pprint_thing(self.expr)

    def evaluate(self) -> object:
        """
        Run the engine on the expression.

        This method performs alignment which is necessary no matter what engine
        is being used, thus its implementation is in the base class.

        Returns
        -------
        object
            The result of the passed expression.
        """
        if not self._is_aligned:
            self.result_type, self.aligned_axes = align_terms(self.expr.terms)

        # make sure no names in resolvers and locals/globals clash
        res = self._evaluate()
        return reconstruct_object(
            self.result_type, res, self.aligned_axes, self.expr.terms.return_type
        )

    @property
    def _is_aligned(self) -> bool:
        return self.aligned_axes is not None and self.result_type is not None

    @abc.abstractmethod
    def _evaluate(self):
        """
        Return an evaluated expression.

        Parameters
        ----------
        env : Scope
            The local and global environment in which to evaluate an
            expression.

        Notes
        -----
        Must be implemented by subclasses.
        """


class NumExprEngine(AbstractEngine):
    """NumExpr engine class"""

    has_neg_frac = True

    def _evaluate(self):
        import numexpr as ne

        # convert the expression to a valid numexpr expression
        s = self.convert()

        env = self.expr.env
        scope = env.full_scope
        _check_ne_builtin_clash(self.expr)
        return ne.evaluate(s, local_dict=scope)


class PythonEngine(AbstractEngine):
    """
    Evaluate an expression in Python space.

    Mostly for testing purposes.
    """

    has_neg_frac = False

    def evaluate(self):
        return self.expr()

    def _evaluate(self) -> None:
        pass


ENGINES: dict[str, type[AbstractEngine]] = {
    "numexpr": NumExprEngine,
    "python": PythonEngine,
}
```
