## Supplementary software v0.2.1 for "Virtual control arms for paediatric myopia trials: external validation of axial-elongation models": eval.py

```
"""
Top level ``eval`` module.
"""
from __future__ import annotations

import tokenize
from typing import TYPE_CHECKING
import warnings

from pandas.util._exceptions import find_stack_level
from pandas.util._validators import validate_bool_kwarg

from pandas.core.dtypes.common import (
    is_extension_array_dtype,
    is_string_dtype,
)

from pandas.core.computation.engines import ENGINES
from pandas.core.computation.expr import (
    PARSERS,
    Expr,
)
from pandas.core.computation.parsing import tokenize_string
from pandas.core.computation.scope import ensure_scope
from pandas.core.generic import NDFrame

from pandas.io.formats.printing import pprint_thing

if TYPE_CHECKING:
    from pandas.core.computation.ops import BinOp


def _check_engine(engine: str | None) -> str:
    """
    Make sure a valid engine is passed.

    Parameters
    ----------
    engine : str
        String to validate.

    Raises
    ------
    KeyError
      * If an invalid engine is passed.
    ImportError
      * If numexpr was requested but doesn't exist.

    Returns
    -------
    str
        Engine name.
    """
    from pandas.core.computation.check import NUMEXPR_INSTALLED
    from pandas.core.computation.expressions import USE_NUMEXPR

    if engine is None:
        engine = "numexpr" if USE_NUMEXPR else "python"

    if engine not in ENGINES:
        valid_engines = list(ENGINES.keys())
        raise KeyError(
            f"Invalid engine '{engine}' passed, valid engines are {valid_engines}"
        )

    # TODO: validate this in a more general way (thinking of future engines
    # that won't necessarily be import-able)
    # Could potentially be done on engine instantiation
    if engine == "numexpr" and not NUMEXPR_INSTALLED:
        raise ImportError(
            "'numexpr' is not installed or an unsupported version. Cannot use "
            "engine='numexpr' for query/eval if 'numexpr' is not installed"
        )

    return engine


def _check_parser(parser: str):
    """
    Make sure a valid parser is passed.

    Parameters
    ----------
    parser : str

    Raises
    ------
    KeyError
      * If an invalid parser is passed
    """
    if parser not in PARSERS:
        raise KeyError(
            f"Invalid parser '{parser}' passed, valid parsers are {PARSERS.keys()}"
        )


def _check_resolvers(resolvers):
    if resolvers is not None:
        for resolver in resolvers:
            if not hasattr(resolver, "__getitem__"):
                name = type(resolver).__name__
                raise TypeError(
                    f"Resolver of type '{name}' does not "
                    "implement the __getitem__ method"
                )


def _check_expression(expr):
    """
    Make sure an expression is not an empty string

    Parameters
    ----------
    expr : object
        An object that can be converted to a string

    Raises
    ------
    ValueError
      * If expr is an empty string
    """
    if not expr:
        raise ValueError("expr cannot be an empty string")


def _convert_expression(expr) -> str:
    """
    Convert an object to an expression.

    This function converts an object to an expression (a unicode string) and
    checks to make sure it isn't empty after conversion. This is used to
    convert operators to their string representation for recursive calls to
    :func:`~pandas.eval`.

    Parameters
    ----------
    expr : object
        The object to be converted to a string.

    Returns
    -------
    str
        The string representation of an object.

    Raises
    ------
    ValueError
      * If the expression is empty.
    """
    s = pprint_thing(expr)
    _check_expression(s)
    return s


def _check_for_locals(expr: str, stack_level: int, parser: str):
    at_top_of_stack = stack_level == 0
    not_pandas_parser = parser != "pandas"

    if not_pandas_parser:
        msg = "The '@' prefix is only supported by the pandas parser"
    elif at_top_of_stack:
        msg = (
            "The '@' prefix is not allowed in top-level eval calls.\n"
            "please refer to your variables by name without the '@' prefix."
        )

    if at_top_of_stack or not_pandas_parser:
        for toknum, tokval in tokenize_string(expr):
            if toknum == tokenize.OP and tokval == "@":
                raise SyntaxError(msg)


def eval(
    expr: str | BinOp,  # we leave BinOp out of the docstr bc it isn't for users
    parser: str = "pandas",
    engine: str | None = None,
    local_dict=None,
    global_dict=None,
    resolvers=(),
    level: int = 0,
    target=None,
    inplace: bool = False,
):
    """
    Evaluate a Python expression as a string using various backends.

    The following arithmetic operations are supported: ``+``, ``-``, ``*``,
    ``/``, ``**``, ``%``, ``//`` (python engine only) along with the following
    boolean operations: ``|`` (or), ``&`` (and), and ``~`` (not).
    Additionally, the ``'pandas'`` parser allows the use of :keyword:`and`,
    :keyword:`or`, and :keyword:`not` with the same semantics as the
    corresponding bitwise operators.  :class:`~pandas.Series` and
    :class:`~pandas.DataFrame` objects are supported and behave as they would
    with plain ol' Python evaluation.

    Parameters
    ----------
    expr : str
        The expression to evaluate. This string cannot contain any Python
        `statements
        <https://docs.python.org/3/reference/simple_stmts.html#simple-statements>`__,
        only Python `expressions
        <https://docs.python.org/3/reference/simple_stmts.html#expression-statements>`__.
    parser : {'pandas', 'python'}, default 'pandas'
        The parser to use to construct the syntax tree from the expression. The
        default of ``'pandas'`` parses code slightly different than standard
        Python. Alternatively, you can parse an expression using the
        ``'python'`` parser to retain strict Python semantics.  See the
        :ref:`enhancing performance <enhancingperf.eval>` documentation for
        more details.
    engine : {'python', 'numexpr'}, default 'numexpr'

        The engine used to evaluate the expression. Supported engines are

        - None : tries to use ``numexpr``, falls back to ``python``
        - ``'numexpr'`` : This default engine evaluates pandas objects using
          numexpr for large speed ups in complex expressions with large frames.
        - ``'python'`` : Performs operations as if you had ``eval``'d in top
          level python. This engine is generally not that useful.

        More backends may be available in the future.
    local_dict : dict or None, optional
        A dictionary of local variables, taken from locals() by default.
    global_dict : dict or None, optional
        A dictionary of global variables, taken from globals() by default.
    resolvers : list of dict-like or None, optional
        A list of objects implementing the ``__getitem__`` special method that
        you can use to inject an additional collection of namespaces to use for
        variable lookup. For example, this is used in the
        :meth:`~DataFrame.query` method to inject the
        ``DataFrame.index`` and ``DataFrame.columns``
        variables that refer to their respective :class:`~pandas.DataFrame`
        instance attributes.
    level : int, optional
        The number of prior stack frames to traverse and add to the current
        scope. Most users will **not** need to change this parameter.
    target : object, optional, default None
        This is the target object for assignment. It is used when there is
        variable assignment in the expression. If so, then `target` must
        support item assignment with string keys, and if a copy is being
        returned, it must also support `.copy()`.
    inplace : bool, default False
        If `target` is provided, and the expression mutates `target`, whether
        to modify `target` inplace. Otherwise, return a copy of `target` with
        the mutation.

    Returns
    -------
    ndarray, numeric scalar, DataFrame, Series, or None
        The completion value of evaluating the given code or None if ``inplace=True``.

    Raises
    ------
    ValueError
        There are many instances where such an error can be raised:

        - `target=None`, but the expression is multiline.
        - The expression is multiline, but not all them have item assignment.
          An example of such an arrangement is this:

          a = b + 1
          a + 2

          Here, there are expressions on different lines, making it multiline,
          but the last line has no variable assigned to the output of `a + 2`.
        - `inplace=True`, but the expression is missing item assignment.
        - Item assignment is provided, but the `target` does not support
          string item assignment.
        - Item assignment is provided and `inplace=False`, but the `target`
          does not support the `.copy()` method

    See Also
    --------
    DataFrame.query : Evaluates a boolean expression to query the columns
            of a frame.
    DataFrame.eval : Evaluate a string describing operations on
            DataFrame columns.

    Notes
    -----
    The ``dtype`` of any objects involved in an arithmetic ``%`` operation are
    recursively cast to ``float64``.

    See the :ref:`enhancing performance <enhancingperf.eval>` documentation for
    more details.

    Examples
    --------
    >>> df = pd.DataFrame({"animal": ["dog", "pig"], "age": [10, 20]})
    >>> df
      animal  age
    0    dog   10
    1    pig   20

    We can add a new column using ``pd.eval``:

    >>> pd.eval("double_age = df.age * 2", target=df)
      animal  age  double_age
    0    dog   10          20
    1    pig   20          40
    """
    inplace = validate_bool_kwarg(inplace, "inplace")

    exprs: list[str | BinOp]
    if isinstance(expr, str):
        _check_expression(expr)
        exprs = [e.strip() for e in expr.splitlines() if e.strip() != ""]
    else:
        # ops.BinOp; for internal compat, not intended to be passed by users
        exprs = [expr]
    multi_line = len(exprs) > 1

    if multi_line and target is None:
        raise ValueError(
            "multi-line expressions are only valid in the "
            "context of data, use DataFrame.eval"
        )
    engine = _check_engine(engine)
    _check_parser(parser)
    _check_resolvers(resolvers)

    ret = None
    first_expr = True
    target_modified = False

    for expr in exprs:
        expr = _convert_expression(expr)
        _check_for_locals(expr, level, parser)

        # get our (possibly passed-in) scope
        env = ensure_scope(
            level + 1,
            global_dict=global_dict,
            local_dict=local_dict,
            resolvers=resolvers,
            target=target,
        )

        parsed_expr = Expr(expr, engine=engine, parser=parser, env=env)

        if engine == "numexpr" and (
            (
                is_extension_array_dtype(parsed_expr.terms.return_type)
                and not is_string_dtype(parsed_expr.terms.return_type)
            )
            or getattr(parsed_expr.terms, "operand_types", None) is not None
            and any(
                (is_extension_array_dtype(elem) and not is_string_dtype(elem))
                for elem in parsed_expr.terms.operand_types
            )
        ):
            warnings.warn(
                "Engine has switched to 'python' because numexpr does not support "
                "extension array dtypes. Please set your engine to python manually.",
                RuntimeWarning,
                stacklevel=find_stack_level(),
            )
            engine = "python"

        # construct the engine and evaluate the parsed expression
        eng = ENGINES[engine]
        eng_inst = eng(parsed_expr)
        ret = eng_inst.evaluate()

        if parsed_expr.assigner is None:
            if multi_line:
                raise ValueError(
                    "Multi-line expressions are only valid "
                    "if all expressions contain an assignment"
                )
            if inplace:
                raise ValueError("Cannot operate inplace if there is no assignment")

        # assign if needed
        assigner = parsed_expr.assigner
        if env.target is not None and assigner is not None:
            target_modified = True

            # if returning a copy, copy only on the first assignment
            if not inplace and first_expr:
                try:
                    target = env.target
                    if isinstance(target, NDFrame):
                        target = target.copy(deep=None)
                    else:
                        target = target.copy()
                except AttributeError as err:
                    raise ValueError("Cannot return a copy of the target") from err
            else:
                target = env.target

            # TypeError is most commonly raised (e.g. int, list), but you
            # get IndexError if you try to do this assignment on np.ndarray.
            # we will ignore numpy warnings here; e.g. if trying
            # to use a non-numeric indexer
            try:
                if inplace and isinstance(target, NDFrame):
                    target.loc[:, assigner] = ret
                else:
                    target[assigner] = ret  # pyright: ignore[reportGeneralTypeIssues]
            except (TypeError, IndexError) as err:
                raise ValueError("Cannot assign expression output to target") from err

            if not resolvers:
                resolvers = ({assigner: ret},)
            else:
                # existing resolver needs updated to handle
                # case of mutating existing column in copy
                for resolver in resolvers:
                    if assigner in resolver:
                        resolver[assigner] = ret
                        break
                else:
                    resolvers += ({assigner: ret},)

            ret = None
            first_expr = False

    # We want to exclude `inplace=None` as being False.
    if inplace is False:
        return target if target_modified else ret
```
