## Supplementary software v0.2.1 for "Virtual control arms for paediatric myopia trials: external validation of axial-elongation models": expr.py

```
"""
:func:`~pandas.eval` parsers.
"""
from __future__ import annotations

import ast
from functools import (
    partial,
    reduce,
)
from keyword import iskeyword
import tokenize
from typing import (
    Callable,
    ClassVar,
    TypeVar,
)

import numpy as np

from pandas.errors import UndefinedVariableError

from pandas.core.dtypes.common import is_string_dtype

import pandas.core.common as com
from pandas.core.computation.ops import (
    ARITH_OPS_SYMS,
    BOOL_OPS_SYMS,
    CMP_OPS_SYMS,
    LOCAL_TAG,
    MATHOPS,
    REDUCTIONS,
    UNARY_OPS_SYMS,
    BinOp,
    Constant,
    FuncNode,
    Op,
    Term,
    UnaryOp,
    is_term,
)
from pandas.core.computation.parsing import (
    clean_backtick_quoted_toks,
    tokenize_string,
)
from pandas.core.computation.scope import Scope

from pandas.io.formats import printing


def _rewrite_assign(tok: tuple[int, str]) -> tuple[int, str]:
    """
    Rewrite the assignment operator for PyTables expressions that use ``=``
    as a substitute for ``==``.

    Parameters
    ----------
    tok : tuple of int, str
        ints correspond to the all caps constants in the tokenize module

    Returns
    -------
    tuple of int, str
        Either the input or token or the replacement values
    """
    toknum, tokval = tok
    return toknum, "==" if tokval == "=" else tokval


def _replace_booleans(tok: tuple[int, str]) -> tuple[int, str]:
    """
    Replace ``&`` with ``and`` and ``|`` with ``or`` so that bitwise
    precedence is changed to boolean precedence.

    Parameters
    ----------
    tok : tuple of int, str
        ints correspond to the all caps constants in the tokenize module

    Returns
    -------
    tuple of int, str
        Either the input or token or the replacement values
    """
    toknum, tokval = tok
    if toknum == tokenize.OP:
        if tokval == "&":
            return tokenize.NAME, "and"
        elif tokval == "|":
            return tokenize.NAME, "or"
        return toknum, tokval
    return toknum, tokval


def _replace_locals(tok: tuple[int, str]) -> tuple[int, str]:
    """
    Replace local variables with a syntactically valid name.

    Parameters
    ----------
    tok : tuple of int, str
        ints correspond to the all caps constants in the tokenize module

    Returns
    -------
    tuple of int, str
        Either the input or token or the replacement values

    Notes
    -----
    This is somewhat of a hack in that we rewrite a string such as ``'@a'`` as
    ``'__pd_eval_local_a'`` by telling the tokenizer that ``__pd_eval_local_``
    is a ``tokenize.OP`` and to replace the ``'@'`` symbol with it.
    """
    toknum, tokval = tok
    if toknum == tokenize.OP and tokval == "@":
        return tokenize.OP, LOCAL_TAG
    return toknum, tokval


def _compose2(f, g):
    """
    Compose 2 callables.
    """
    return lambda *args, **kwargs: f(g(*args, **kwargs))


def _compose(*funcs):
    """
    Compose 2 or more callables.
    """
    assert len(funcs) > 1, "At least 2 callables must be passed to compose"
    return reduce(_compose2, funcs)


def _preparse(
    source: str,
    f=_compose(
        _replace_locals, _replace_booleans, _rewrite_assign, clean_backtick_quoted_toks
    ),
) -> str:
    """
    Compose a collection of tokenization functions.

    Parameters
    ----------
    source : str
        A Python source code string
    f : callable
        This takes a tuple of (toknum, tokval) as its argument and returns a
        tuple with the same structure but possibly different elements. Defaults
        to the composition of ``_rewrite_assign``, ``_replace_booleans``, and
        ``_replace_locals``.

    Returns
    -------
    str
        Valid Python source code

    Notes
    -----
    The `f` parameter can be any callable that takes *and* returns input of the
    form ``(toknum, tokval)``, where ``toknum`` is one of the constants from
    the ``tokenize`` module and ``tokval`` is a string.
    """
    assert callable(f), "f must be callable"
    return tokenize.untokenize(f(x) for x in tokenize_string(source))


def _is_type(t):
    """
    Factory for a type checking function of type ``t`` or tuple of types.
    """
    return lambda x: isinstance(x.value, t)


_is_list = _is_type(list)
_is_str = _is_type(str)


# partition all AST nodes
_all_nodes = frozenset(
    node
    for node in (getattr(ast, name) for name in dir(ast))
    if isinstance(node, type) and issubclass(node, ast.AST)
)


def _filter_nodes(superclass, all_nodes=_all_nodes):
    """
    Filter out AST nodes that are subclasses of ``superclass``.
    """
    node_names = (node.__name__ for node in all_nodes if issubclass(node, superclass))
    return frozenset(node_names)


_all_node_names = frozenset(x.__name__ for x in _all_nodes)
_mod_nodes = _filter_nodes(ast.mod)
_stmt_nodes = _filter_nodes(ast.stmt)
_expr_nodes = _filter_nodes(ast.expr)
_expr_context_nodes = _filter_nodes(ast.expr_context)
_boolop_nodes = _filter_nodes(ast.boolop)
_operator_nodes = _filter_nodes(ast.operator)
_unary_op_nodes = _filter_nodes(ast.unaryop)
_cmp_op_nodes = _filter_nodes(ast.cmpop)
_comprehension_nodes = _filter_nodes(ast.comprehension)
_handler_nodes = _filter_nodes(ast.excepthandler)
_arguments_nodes = _filter_nodes(ast.arguments)
_keyword_nodes = _filter_nodes(ast.keyword)
_alias_nodes = _filter_nodes(ast.alias)


# nodes that we don't support directly but are needed for parsing
_hacked_nodes = frozenset(["Assign", "Module", "Expr"])


_unsupported_expr_nodes = frozenset(
    [
        "Yield",
        "GeneratorExp",
        "IfExp",
        "DictComp",
        "SetComp",
        "Repr",
        "Lambda",
        "Set",
        "AST",
        "Is",
        "IsNot",
    ]
)

# these nodes are low priority or won't ever be supported (e.g., AST)
_unsupported_nodes = (
    _stmt_nodes
    | _mod_nodes
    | _handler_nodes
    | _arguments_nodes
    | _keyword_nodes
    | _alias_nodes
    | _expr_context_nodes
    | _unsupported_expr_nodes
) - _hacked_nodes

# we're adding a different assignment in some cases to be equality comparison
# and we don't want `stmt` and friends in their so get only the class whose
# names are capitalized
_base_supported_nodes = (_all_node_names - _unsupported_nodes) | _hacked_nodes
intersection = _unsupported_nodes & _base_supported_nodes
_msg = f"cannot both support and not support {intersection}"
assert not intersection, _msg


def _node_not_implemented(node_name: str) -> Callable[..., None]:
    """
    Return a function that raises a NotImplementedError with a passed node name.
    """

    def f(self, *args, **kwargs):
        raise NotImplementedError(f"'{node_name}' nodes are not implemented")

    return f


# should be bound by BaseExprVisitor but that creates a circular dependency:
# _T is used in disallow, but disallow is used to define BaseExprVisitor
# https://github.com/microsoft/pyright/issues/2315
_T = TypeVar("_T")


def disallow(nodes: set[str]) -> Callable[[type[_T]], type[_T]]:
    """
    Decorator to disallow certain nodes from parsing. Raises a
    NotImplementedError instead.

    Returns
    -------
    callable
    """

    def disallowed(cls: type[_T]) -> type[_T]:
        # error: "Type[_T]" has no attribute "unsupported_nodes"
        cls.unsupported_nodes = ()  # type: ignore[attr-defined]
        for node in nodes:
            new_method = _node_not_implemented(node)
            name = f"visit_{node}"
            # error: "Type[_T]" has no attribute "unsupported_nodes"
            cls.unsupported_nodes += (name,)  # type: ignore[attr-defined]
            setattr(cls, name, new_method)
        return cls

    return disallowed


def _op_maker(op_class, op_symbol):
    """
    Return a function to create an op class with its symbol already passed.

    Returns
    -------
    callable
    """

    def f(self, node, *args, **kwargs):
        """
        Return a partial function with an Op subclass with an operator already passed.

        Returns
        -------
        callable
        """
        return partial(op_class, op_symbol, *args, **kwargs)

    return f


_op_classes = {"binary": BinOp, "unary": UnaryOp}


def add_ops(op_classes):
    """
    Decorator to add default implementation of ops.
    """

    def f(cls):
        for op_attr_name, op_class in op_classes.items():
            ops = getattr(cls, f"{op_attr_name}_ops")
            ops_map = getattr(cls, f"{op_attr_name}_op_nodes_map")
            for op in ops:
                op_node = ops_map[op]
                if op_node is not None:
                    made_op = _op_maker(op_class, op)
                    setattr(cls, f"visit_{op_node}", made_op)
        return cls

    return f


@disallow(_unsupported_nodes)
@add_ops(_op_classes)
class BaseExprVisitor(ast.NodeVisitor):
    """
    Custom ast walker. Parsers of other engines should subclass this class
    if necessary.

    Parameters
    ----------
    env : Scope
    engine : str
    parser : str
    preparser : callable
    """

    const_type: ClassVar[type[Term]] = Constant
    term_type: ClassVar[type[Term]] = Term

    binary_ops = CMP_OPS_SYMS + BOOL_OPS_SYMS + ARITH_OPS_SYMS
    binary_op_nodes = (
        "Gt",
        "Lt",
        "GtE",
        "LtE",
        "Eq",
        "NotEq",
        "In",
        "NotIn",
        "BitAnd",
        "BitOr",
        "And",
        "Or",
        "Add",
        "Sub",
        "Mult",
        "Div",
        "Pow",
        "FloorDiv",
        "Mod",
    )
    binary_op_nodes_map = dict(zip(binary_ops, binary_op_nodes))

    unary_ops = UNARY_OPS_SYMS
    unary_op_nodes = "UAdd", "USub", "Invert", "Not"
    unary_op_nodes_map = dict(zip(unary_ops, unary_op_nodes))

    rewrite_map = {
        ast.Eq: ast.In,
        ast.NotEq: ast.NotIn,
        ast.In: ast.In,
        ast.NotIn: ast.NotIn,
    }

    unsupported_nodes: tuple[str, ...]

    def __init__(self, env, engine, parser, preparser=_preparse) -> None:
        self.env = env
        self.engine = engine
        self.parser = parser
        self.preparser = preparser
        self.assigner = None

    def visit(self, node, **kwargs):
        if isinstance(node, str):
            clean = self.preparser(node)
            try:
                node = ast.fix_missing_locations(ast.parse(clean))
            except SyntaxError as e:
                if any(iskeyword(x) for x in clean.split()):
                    e.msg = "Python keyword not valid identifier in numexpr query"
                raise e

        method = f"visit_{type(node).__name__}"
        visitor = getattr(self, method)
        return visitor(node, **kwargs)

    def visit_Module(self, node, **kwargs):
        if len(node.body) != 1:
            raise SyntaxError("only a single expression is allowed")
        expr = node.body[0]
        return self.visit(expr, **kwargs)

    def visit_Expr(self, node, **kwargs):
        return self.visit(node.value, **kwargs)

    def _rewrite_membership_op(self, node, left, right):
        # the kind of the operator (is actually an instance)
        op_instance = node.op
        op_type = type(op_instance)

        # must be two terms and the comparison operator must be ==/!=/in/not in
        if is_term(left) and is_term(right) and op_type in self.rewrite_map:
            left_list, right_list = map(_is_list, (left, right))
            left_str, right_str = map(_is_str, (left, right))

            # if there are any strings or lists in the expression
            if left_list or right_list or left_str or right_str:
                op_instance = self.rewrite_map[op_type]()

            # pop the string variable out of locals and replace it with a list
            # of one string, kind of a hack
            if right_str:
                name = self.env.add_tmp([right.value])
                right = self.term_type(name, self.env)

            if left_str:
                name = self.env.add_tmp([left.value])
                left = self.term_type(name, self.env)

        op = self.visit(op_instance)
        return op, op_instance, left, right

    def _maybe_transform_eq_ne(self, node, left=None, right=None):
        if left is None:
            left = self.visit(node.left, side="left")
        if right is None:
            right = self.visit(node.right, side="right")
        op, op_class, left, right = self._rewrite_membership_op(node, left, right)
        return op, op_class, left, right

    def _maybe_downcast_constants(self, left, right):
        f32 = np.dtype(np.float32)
        if (
            left.is_scalar
            and hasattr(left, "value")
            and not right.is_scalar
            and right.return_type == f32
        ):
            # right is a float32 array, left is a scalar
            name = self.env.add_tmp(np.float32(left.value))
            left = self.term_type(name, self.env)
        if (
            right.is_scalar
            and hasattr(right, "value")
            and not left.is_scalar
            and left.return_type == f32
        ):
            # left is a float32 array, right is a scalar
            name = self.env.add_tmp(np.float32(right.value))
            right = self.term_type(name, self.env)

        return left, right

    def _maybe_eval(self, binop, eval_in_python):
        # eval `in` and `not in` (for now) in "partial" python space
        # things that can be evaluated in "eval" space will be turned into
        # temporary variables. for example,
        # [1,2] in a + 2 * b
        # in that case a + 2 * b will be evaluated using numexpr, and the "in"
        # call will be evaluated using isin (in python space)
        return binop.evaluate(
            self.env, self.engine, self.parser, self.term_type, eval_in_python
        )

    def _maybe_evaluate_binop(
        self,
        op,
        op_class,
        lhs,
        rhs,
        eval_in_python=("in", "not in"),
        maybe_eval_in_python=("==", "!=", "<", ">", "<=", ">="),
    ):
        res = op(lhs, rhs)

        if res.has_invalid_return_type:
            raise TypeError(
                f"unsupported operand type(s) for {res.op}: "
                f"'{lhs.type}' and '{rhs.type}'"
            )

        if self.engine != "pytables" and (
            res.op in CMP_OPS_SYMS
            and getattr(lhs, "is_datetime", False)
            or getattr(rhs, "is_datetime", False)
        ):
            # all date ops must be done in python bc numexpr doesn't work
            # well with NaT
            return self._maybe_eval(res, self.binary_ops)

        if res.op in eval_in_python:
            # "in"/"not in" ops are always evaluated in python
            return self._maybe_eval(res, eval_in_python)
        elif self.engine != "pytables":
            if (
                getattr(lhs, "return_type", None) == object
                or is_string_dtype(getattr(lhs, "return_type", None))
                or getattr(rhs, "return_type", None) == object
                or is_string_dtype(getattr(rhs, "return_type", None))
            ):
                # evaluate "==" and "!=" in python if either of our operands
                # has an object or string return type
                return self._maybe_eval(res, eval_in_python + maybe_eval_in_python)
        return res

    def visit_BinOp(self, node, **kwargs):
        op, op_class, left, right = self._maybe_transform_eq_ne(node)
        left, right = self._maybe_downcast_constants(left, right)
        return self._maybe_evaluate_binop(op, op_class, left, right)

    def visit_UnaryOp(self, node, **kwargs):
        op = self.visit(node.op)
        operand = self.visit(node.operand)
        return op(operand)

    def visit_Name(self, node, **kwargs) -> Term:
        return self.term_type(node.id, self.env, **kwargs)

    # TODO(py314): deprecated since Python 3.8. Remove after Python 3.14 is min
    def visit_NameConstant(self, node, **kwargs) -> Term:
        return self.const_type(node.value, self.env)

    # TODO(py314): deprecated since Python 3.8. Remove after Python 3.14 is min
    def visit_Num(self, node, **kwargs) -> Term:
        return self.const_type(node.value, self.env)

    def visit_Constant(self, node, **kwargs) -> Term:
        return self.const_type(node.value, self.env)

    # TODO(py314): deprecated since Python 3.8. Remove after Python 3.14 is min
    def visit_Str(self, node, **kwargs) -> Term:
        name = self.env.add_tmp(node.s)
        return self.term_type(name, self.env)

    def visit_List(self, node, **kwargs) -> Term:
        name = self.env.add_tmp([self.visit(e)(self.env) for e in node.elts])
        return self.term_type(name, self.env)

    visit_Tuple = visit_List

    def visit_Index(self, node, **kwargs):
        """df.index[4]"""
        return self.visit(node.value)

    def visit_Subscript(self, node, **kwargs) -> Term:
        from pandas import eval as pd_eval

        value = self.visit(node.value)
        slobj = self.visit(node.slice)
        result = pd_eval(
            slobj, local_dict=self.env, engine=self.engine, parser=self.parser
        )
        try:
            # a Term instance
            v = value.value[result]
        except AttributeError:
            # an Op instance
            lhs = pd_eval(
                value, local_dict=self.env, engine=self.engine, parser=self.parser
            )
            v = lhs[result]
        name = self.env.add_tmp(v)
        return self.term_type(name, env=self.env)

    def visit_Slice(self, node, **kwargs) -> slice:
        """df.index[slice(4,6)]"""
        lower = node.lower
        if lower is not None:
            lower = self.visit(lower).value
        upper = node.upper
        if upper is not None:
            upper = self.visit(upper).value
        step = node.step
        if step is not None:
            step = self.visit(step).value

        return slice(lower, upper, step)

    def visit_Assign(self, node, **kwargs):
        """
        support a single assignment node, like

        c = a + b

        set the assigner at the top level, must be a Name node which
        might or might not exist in the resolvers

        """
        if len(node.targets) != 1:
            raise SyntaxError("can only assign a single expression")
        if not isinstance(node.targets[0], ast.Name):
            raise SyntaxError("left hand side of an assignment must be a single name")
        if self.env.target is None:
            raise ValueError("cannot assign without a target object")

        try:
            assigner = self.visit(node.targets[0], **kwargs)
        except UndefinedVariableError:
            assigner = node.targets[0].id

        self.assigner = getattr(assigner, "name", assigner)
        if self.assigner is None:
            raise SyntaxError(
                "left hand side of an assignment must be a single resolvable name"
            )

        return self.visit(node.value, **kwargs)

    def visit_Attribute(self, node, **kwargs):
        attr = node.attr
        value = node.value

        ctx = node.ctx
        if isinstance(ctx, ast.Load):
            # resolve the value
            resolved = self.visit(value).value
            try:
                v = getattr(resolved, attr)
                name = self.env.add_tmp(v)
                return self.term_type(name, self.env)
            except AttributeError:
                # something like datetime.datetime where scope is overridden
                if isinstance(value, ast.Name) and value.id == attr:
                    return resolved
                raise

        raise ValueError(f"Invalid Attribute context {type(ctx).__name__}")

    def visit_Call(self, node, side=None, **kwargs):
        if isinstance(node.func, ast.Attribute) and node.func.attr != "__call__":
            res = self.visit_Attribute(node.func)
        elif not isinstance(node.func, ast.Name):
            raise TypeError("Only named functions are supported")
        else:
            try:
                res = self.visit(node.func)
            except UndefinedVariableError:
                # Check if this is a supported function name
                try:
                    res = FuncNode(node.func.id)
                except ValueError:
                    # Raise original error
                    raise

        if res is None:
            # error: "expr" has no attribute "id"
            raise ValueError(
                f"Invalid function call {node.func.id}"  # type: ignore[attr-defined]
            )
        if hasattr(res, "value"):
            res = res.value

        if isinstance(res, FuncNode):
            new_args = [self.visit(arg) for arg in node.args]

            if node.keywords:
                raise TypeError(
                    f'Function "{res.name}" does not support keyword arguments'
                )

            return res(*new_args)

        else:
            new_args = [self.visit(arg)(self.env) for arg in node.args]

            for key in node.keywords:
                if not isinstance(key, ast.keyword):
                    # error: "expr" has no attribute "id"
                    raise ValueError(
                        "keyword error in function call "
                        f"'{node.func.id}'"  # type: ignore[attr-defined]
                    )

                if key.arg:
                    kwargs[key.arg] = self.visit(key.value)(self.env)

            name = self.env.add_tmp(res(*new_args, **kwargs))
            return self.term_type(name=name, env=self.env)

    def translate_In(self, op):
        return op

    def visit_Compare(self, node, **kwargs):
        ops = node.ops
        comps = node.comparators

        # base case: we have something like a CMP b
        if len(comps) == 1:
            op = self.translate_In(ops[0])
            binop = ast.BinOp(op=op, left=node.left, right=comps[0])
            return self.visit(binop)

        # recursive case: we have a chained comparison, a CMP b CMP c, etc.
        left = node.left
        values = []
        for op, comp in zip(ops, comps):
            new_node = self.visit(
                ast.Compare(comparators=[comp], left=left, ops=[self.translate_In(op)])
            )
            left = comp
            values.append(new_node)
        return self.visit(ast.BoolOp(op=ast.And(), values=values))

    def _try_visit_binop(self, bop):
        if isinstance(bop, (Op, Term)):
            return bop
        return self.visit(bop)

    def visit_BoolOp(self, node, **kwargs):
        def visitor(x, y):
            lhs = self._try_visit_binop(x)
            rhs = self._try_visit_binop(y)

            op, op_class, lhs, rhs = self._maybe_transform_eq_ne(node, lhs, rhs)
            return self._maybe_evaluate_binop(op, node.op, lhs, rhs)

        operands = node.values
        return reduce(visitor, operands)


_python_not_supported = frozenset(["Dict", "BoolOp", "In", "NotIn"])
_numexpr_supported_calls = frozenset(REDUCTIONS + MATHOPS)


@disallow(
    (_unsupported_nodes | _python_not_supported)
    - (_boolop_nodes | frozenset(["BoolOp", "Attribute", "In", "NotIn", "Tuple"]))
)
class PandasExprVisitor(BaseExprVisitor):
    def __init__(
        self,
        env,
        engine,
        parser,
        preparser=partial(
            _preparse,
            f=_compose(_replace_locals, _replace_booleans, clean_backtick_quoted_toks),
        ),
    ) -> None:
        super().__init__(env, engine, parser, preparser)


@disallow(_unsupported_nodes | _python_not_supported | frozenset(["Not"]))
class PythonExprVisitor(BaseExprVisitor):
    def __init__(
        self, env, engine, parser, preparser=lambda source, f=None: source
    ) -> None:
        super().__init__(env, engine, parser, preparser=preparser)


class Expr:
    """
    Object encapsulating an expression.

    Parameters
    ----------
    expr : str
    engine : str, optional, default 'numexpr'
    parser : str, optional, default 'pandas'
    env : Scope, optional, default None
    level : int, optional, default 2
    """

    env: Scope
    engine: str
    parser: str

    def __init__(
        self,
        expr,
        engine: str = "numexpr",
        parser: str = "pandas",
        env: Scope | None = None,
        level: int = 0,
    ) -> None:
        self.expr = expr
        self.env = env or Scope(level=level + 1)
        self.engine = engine
        self.parser = parser
        self._visitor = PARSERS[parser](self.env, self.engine, self.parser)
        self.terms = self.parse()

    @property
    def assigner(self):
        return getattr(self._visitor, "assigner", None)

    def __call__(self):
        return self.terms(self.env)

    def __repr__(self) -> str:
        return printing.pprint_thing(self.terms)

    def __len__(self) -> int:
        return len(self.expr)

    def parse(self):
        """
        Parse an expression.
        """
        return self._visitor.visit(self.expr)

    @property
    def names(self):
        """
        Get the names in an expression.
        """
        if is_term(self.terms):
            return frozenset([self.terms.name])
        return frozenset(term.name for term in com.flatten(self.terms))


PARSERS = {"python": PythonExprVisitor, "pandas": PandasExprVisitor}
```
