## Supplementary software v0.2.1 for "Virtual control arms for paediatric myopia trials: external validation of axial-elongation models": expressions.py

```
"""
Expressions
-----------

Offer fast expression evaluation through numexpr

"""
from __future__ import annotations

import operator
from typing import TYPE_CHECKING
import warnings

import numpy as np

from pandas._config import get_option

from pandas.util._exceptions import find_stack_level

from pandas.core import roperator
from pandas.core.computation.check import NUMEXPR_INSTALLED

if NUMEXPR_INSTALLED:
    import numexpr as ne

if TYPE_CHECKING:
    from pandas._typing import FuncType

_TEST_MODE: bool | None = None
_TEST_RESULT: list[bool] = []
USE_NUMEXPR = NUMEXPR_INSTALLED
_evaluate: FuncType | None = None
_where: FuncType | None = None

# the set of dtypes that we will allow pass to numexpr
_ALLOWED_DTYPES = {
    "evaluate": {"int64", "int32", "float64", "float32", "bool"},
    "where": {"int64", "float64", "bool"},
}

# the minimum prod shape that we will use numexpr
_MIN_ELEMENTS = 1_000_000


def set_use_numexpr(v: bool = True) -> None:
    # set/unset to use numexpr
    global USE_NUMEXPR
    if NUMEXPR_INSTALLED:
        USE_NUMEXPR = v

    # choose what we are going to do
    global _evaluate, _where

    _evaluate = _evaluate_numexpr if USE_NUMEXPR else _evaluate_standard
    _where = _where_numexpr if USE_NUMEXPR else _where_standard


def set_numexpr_threads(n=None) -> None:
    # if we are using numexpr, set the threads to n
    # otherwise reset
    if NUMEXPR_INSTALLED and USE_NUMEXPR:
        if n is None:
            n = ne.detect_number_of_cores()
        ne.set_num_threads(n)


def _evaluate_standard(op, op_str, a, b):
    """
    Standard evaluation.
    """
    if _TEST_MODE:
        _store_test_result(False)
    return op(a, b)


def _can_use_numexpr(op, op_str, a, b, dtype_check) -> bool:
    """return a boolean if we WILL be using numexpr"""
    if op_str is not None:
        # required min elements (otherwise we are adding overhead)
        if a.size > _MIN_ELEMENTS:
            # check for dtype compatibility
            dtypes: set[str] = set()
            for o in [a, b]:
                # ndarray and Series Case
                if hasattr(o, "dtype"):
                    dtypes |= {o.dtype.name}

            # allowed are a superset
            if not len(dtypes) or _ALLOWED_DTYPES[dtype_check] >= dtypes:
                return True

    return False


def _evaluate_numexpr(op, op_str, a, b):
    result = None

    if _can_use_numexpr(op, op_str, a, b, "evaluate"):
        is_reversed = op.__name__.strip("_").startswith("r")
        if is_reversed:
            # we were originally called by a reversed op method
            a, b = b, a

        a_value = a
        b_value = b

        try:
            result = ne.evaluate(
                f"a_value {op_str} b_value",
                local_dict={"a_value": a_value, "b_value": b_value},
                casting="safe",
            )
        except TypeError:
            # numexpr raises eg for array ** array with integers
            # (https://github.com/pydata/numexpr/issues/379)
            pass
        except NotImplementedError:
            if _bool_arith_fallback(op_str, a, b):
                pass
            else:
                raise

        if is_reversed:
            # reverse order to original for fallback
            a, b = b, a

    if _TEST_MODE:
        _store_test_result(result is not None)

    if result is None:
        result = _evaluate_standard(op, op_str, a, b)

    return result


_op_str_mapping = {
    operator.add: "+",
    roperator.radd: "+",
    operator.mul: "*",
    roperator.rmul: "*",
    operator.sub: "-",
    roperator.rsub: "-",
    operator.truediv: "/",
    roperator.rtruediv: "/",
    # floordiv not supported by numexpr 2.x
    operator.floordiv: None,
    roperator.rfloordiv: None,
    # we require Python semantics for mod of negative for backwards compatibility
    # see https://github.com/pydata/numexpr/issues/365
    # so sticking with unaccelerated for now GH#36552
    operator.mod: None,
    roperator.rmod: None,
    operator.pow: "**",
    roperator.rpow: "**",
    operator.eq: "==",
    operator.ne: "!=",
    operator.le: "<=",
    operator.lt: "<",
    operator.ge: ">=",
    operator.gt: ">",
    operator.and_: "&",
    roperator.rand_: "&",
    operator.or_: "|",
    roperator.ror_: "|",
    operator.xor: "^",
    roperator.rxor: "^",
    divmod: None,
    roperator.rdivmod: None,
}


def _where_standard(cond, a, b):
    # Caller is responsible for extracting ndarray if necessary
    return np.where(cond, a, b)


def _where_numexpr(cond, a, b):
    # Caller is responsible for extracting ndarray if necessary
    result = None

    if _can_use_numexpr(None, "where", a, b, "where"):
        result = ne.evaluate(
            "where(cond_value, a_value, b_value)",
            local_dict={"cond_value": cond, "a_value": a, "b_value": b},
            casting="safe",
        )

    if result is None:
        result = _where_standard(cond, a, b)

    return result


# turn myself on
set_use_numexpr(get_option("compute.use_numexpr"))


def _has_bool_dtype(x):
    try:
        return x.dtype == bool
    except AttributeError:
        return isinstance(x, (bool, np.bool_))


_BOOL_OP_UNSUPPORTED = {"+": "|", "*": "&", "-": "^"}


def _bool_arith_fallback(op_str, a, b) -> bool:
    """
    Check if we should fallback to the python `_evaluate_standard` in case
    of an unsupported operation by numexpr, which is the case for some
    boolean ops.
    """
    if _has_bool_dtype(a) and _has_bool_dtype(b):
        if op_str in _BOOL_OP_UNSUPPORTED:
            warnings.warn(
                f"evaluating in Python space because the {repr(op_str)} "
                "operator is not supported by numexpr for the bool dtype, "
                f"use {repr(_BOOL_OP_UNSUPPORTED[op_str])} instead.",
                stacklevel=find_stack_level(),
            )
            return True
    return False


def evaluate(op, a, b, use_numexpr: bool = True):
    """
    Evaluate and return the expression of the op on a and b.

    Parameters
    ----------
    op : the actual operand
    a : left operand
    b : right operand
    use_numexpr : bool, default True
        Whether to try to use numexpr.
    """
    op_str = _op_str_mapping[op]
    if op_str is not None:
        if use_numexpr:
            # error: "None" not callable
            return _evaluate(op, op_str, a, b)  # type: ignore[misc]
    return _evaluate_standard(op, op_str, a, b)


def where(cond, a, b, use_numexpr: bool = True):
    """
    Evaluate the where condition cond on a and b.

    Parameters
    ----------
    cond : np.ndarray[bool]
    a : return if cond is True
    b : return if cond is False
    use_numexpr : bool, default True
        Whether to try to use numexpr.
    """
    assert _where is not None
    return _where(cond, a, b) if use_numexpr else _where_standard(cond, a, b)


def set_test_mode(v: bool = True) -> None:
    """
    Keeps track of whether numexpr was used.

    Stores an additional ``True`` for every successful use of evaluate with
    numexpr since the last ``get_test_result``.
    """
    global _TEST_MODE, _TEST_RESULT
    _TEST_MODE = v
    _TEST_RESULT = []


def _store_test_result(used_numexpr: bool) -> None:
    if used_numexpr:
        _TEST_RESULT.append(used_numexpr)


def get_test_result() -> list[bool]:
    """
    Get test result and reset test_results.
    """
    global _TEST_RESULT
    res = _TEST_RESULT
    _TEST_RESULT = []
    return res
```
