## Supplementary software v0.2.1 for "Virtual control arms for paediatric myopia trials: external validation of axial-elongation models": ops.py

```
"""
Operator classes for eval.
"""

from __future__ import annotations

from datetime import datetime
from functools import partial
import operator
from typing import (
    TYPE_CHECKING,
    Callable,
    Literal,
)

import numpy as np

from pandas._libs.tslibs import Timestamp

from pandas.core.dtypes.common import (
    is_list_like,
    is_scalar,
)

import pandas.core.common as com
from pandas.core.computation.common import (
    ensure_decoded,
    result_type_many,
)
from pandas.core.computation.scope import DEFAULT_GLOBALS

from pandas.io.formats.printing import (
    pprint_thing,
    pprint_thing_encoded,
)

if TYPE_CHECKING:
    from collections.abc import (
        Iterable,
        Iterator,
    )

REDUCTIONS = ("sum", "prod", "min", "max")

_unary_math_ops = (
    "sin",
    "cos",
    "exp",
    "log",
    "expm1",
    "log1p",
    "sqrt",
    "sinh",
    "cosh",
    "tanh",
    "arcsin",
    "arccos",
    "arctan",
    "arccosh",
    "arcsinh",
    "arctanh",
    "abs",
    "log10",
    "floor",
    "ceil",
)
_binary_math_ops = ("arctan2",)

MATHOPS = _unary_math_ops + _binary_math_ops


LOCAL_TAG = "__pd_eval_local_"


class Term:
    def __new__(cls, name, env, side=None, encoding=None):
        klass = Constant if not isinstance(name, str) else cls
        # error: Argument 2 for "super" not an instance of argument 1
        supr_new = super(Term, klass).__new__  # type: ignore[misc]
        return supr_new(klass)

    is_local: bool

    def __init__(self, name, env, side=None, encoding=None) -> None:
        # name is a str for Term, but may be something else for subclasses
        self._name = name
        self.env = env
        self.side = side
        tname = str(name)
        self.is_local = tname.startswith(LOCAL_TAG) or tname in DEFAULT_GLOBALS
        self._value = self._resolve_name()
        self.encoding = encoding

    @property
    def local_name(self) -> str:
        return self.name.replace(LOCAL_TAG, "")

    def __repr__(self) -> str:
        return pprint_thing(self.name)

    def __call__(self, *args, **kwargs):
        return self.value

    def evaluate(self, *args, **kwargs) -> Term:
        return self

    def _resolve_name(self):
        local_name = str(self.local_name)
        is_local = self.is_local
        if local_name in self.env.scope and isinstance(
            self.env.scope[local_name], type
        ):
            is_local = False

        res = self.env.resolve(local_name, is_local=is_local)
        self.update(res)

        if hasattr(res, "ndim") and res.ndim > 2:
            raise NotImplementedError(
                "N-dimensional objects, where N > 2, are not supported with eval"
            )
        return res

    def update(self, value) -> None:
        """
        search order for local (i.e., @variable) variables:

        scope, key_variable
        [('locals', 'local_name'),
         ('globals', 'local_name'),
         ('locals', 'key'),
         ('globals', 'key')]
        """
        key = self.name

        # if it's a variable name (otherwise a constant)
        if isinstance(key, str):
            self.env.swapkey(self.local_name, key, new_value=value)

        self.value = value

    @property
    def is_scalar(self) -> bool:
        return is_scalar(self._value)

    @property
    def type(self):
        try:
            # potentially very slow for large, mixed dtype frames
            return self._value.values.dtype
        except AttributeError:
            try:
                # ndarray
                return self._value.dtype
            except AttributeError:
                # scalar
                return type(self._value)

    return_type = type

    @property
    def raw(self) -> str:
        return f"{type(self).__name__}(name={repr(self.name)}, type={self.type})"

    @property
    def is_datetime(self) -> bool:
        try:
            t = self.type.type
        except AttributeError:
            t = self.type

        return issubclass(t, (datetime, np.datetime64))

    @property
    def value(self):
        return self._value

    @value.setter
    def value(self, new_value) -> None:
        self._value = new_value

    @property
    def name(self):
        return self._name

    @property
    def ndim(self) -> int:
        return self._value.ndim


class Constant(Term):
    def _resolve_name(self):
        return self._name

    @property
    def name(self):
        return self.value

    def __repr__(self) -> str:
        # in python 2 str() of float
        # can truncate shorter than repr()
        return repr(self.name)


_bool_op_map = {"not": "~", "and": "&", "or": "|"}


class Op:
    """
    Hold an operator of arbitrary arity.
    """

    op: str

    def __init__(self, op: str, operands: Iterable[Term | Op], encoding=None) -> None:
        self.op = _bool_op_map.get(op, op)
        self.operands = operands
        self.encoding = encoding

    def __iter__(self) -> Iterator:
        return iter(self.operands)

    def __repr__(self) -> str:
        """
        Print a generic n-ary operator and its operands using infix notation.
        """
        # recurse over the operands
        parened = (f"({pprint_thing(opr)})" for opr in self.operands)
        return pprint_thing(f" {self.op} ".join(parened))

    @property
    def return_type(self):
        # clobber types to bool if the op is a boolean operator
        if self.op in (CMP_OPS_SYMS + BOOL_OPS_SYMS):
            return np.bool_
        return result_type_many(*(term.type for term in com.flatten(self)))

    @property
    def has_invalid_return_type(self) -> bool:
        types = self.operand_types
        obj_dtype_set = frozenset([np.dtype("object")])
        return self.return_type == object and types - obj_dtype_set

    @property
    def operand_types(self):
        return frozenset(term.type for term in com.flatten(self))

    @property
    def is_scalar(self) -> bool:
        return all(operand.is_scalar for operand in self.operands)

    @property
    def is_datetime(self) -> bool:
        try:
            t = self.return_type.type
        except AttributeError:
            t = self.return_type

        return issubclass(t, (datetime, np.datetime64))


def _in(x, y):
    """
    Compute the vectorized membership of ``x in y`` if possible, otherwise
    use Python.
    """
    try:
        return x.isin(y)
    except AttributeError:
        if is_list_like(x):
            try:
                return y.isin(x)
            except AttributeError:
                pass
        return x in y


def _not_in(x, y):
    """
    Compute the vectorized membership of ``x not in y`` if possible,
    otherwise use Python.
    """
    try:
        return ~x.isin(y)
    except AttributeError:
        if is_list_like(x):
            try:
                return ~y.isin(x)
            except AttributeError:
                pass
        return x not in y


CMP_OPS_SYMS = (">", "<", ">=", "<=", "==", "!=", "in", "not in")
_cmp_ops_funcs = (
    operator.gt,
    operator.lt,
    operator.ge,
    operator.le,
    operator.eq,
    operator.ne,
    _in,
    _not_in,
)
_cmp_ops_dict = dict(zip(CMP_OPS_SYMS, _cmp_ops_funcs))

BOOL_OPS_SYMS = ("&", "|", "and", "or")
_bool_ops_funcs = (operator.and_, operator.or_, operator.and_, operator.or_)
_bool_ops_dict = dict(zip(BOOL_OPS_SYMS, _bool_ops_funcs))

ARITH_OPS_SYMS = ("+", "-", "*", "/", "**", "//", "%")
_arith_ops_funcs = (
    operator.add,
    operator.sub,
    operator.mul,
    operator.truediv,
    operator.pow,
    operator.floordiv,
    operator.mod,
)
_arith_ops_dict = dict(zip(ARITH_OPS_SYMS, _arith_ops_funcs))

SPECIAL_CASE_ARITH_OPS_SYMS = ("**", "//", "%")
_special_case_arith_ops_funcs = (operator.pow, operator.floordiv, operator.mod)
_special_case_arith_ops_dict = dict(
    zip(SPECIAL_CASE_ARITH_OPS_SYMS, _special_case_arith_ops_funcs)
)

_binary_ops_dict = {}

for d in (_cmp_ops_dict, _bool_ops_dict, _arith_ops_dict):
    _binary_ops_dict.update(d)


def is_term(obj) -> bool:
    return isinstance(obj, Term)


class BinOp(Op):
    """
    Hold a binary operator and its operands.

    Parameters
    ----------
    op : str
    lhs : Term or Op
    rhs : Term or Op
    """

    def __init__(self, op: str, lhs, rhs) -> None:
        super().__init__(op, (lhs, rhs))
        self.lhs = lhs
        self.rhs = rhs

        self._disallow_scalar_only_bool_ops()

        self.convert_values()

        try:
            self.func = _binary_ops_dict[op]
        except KeyError as err:
            # has to be made a list for python3
            keys = list(_binary_ops_dict.keys())
            raise ValueError(
                f"Invalid binary operator {repr(op)}, valid operators are {keys}"
            ) from err

    def __call__(self, env):
        """
        Recursively evaluate an expression in Python space.

        Parameters
        ----------
        env : Scope

        Returns
        -------
        object
            The result of an evaluated expression.
        """
        # recurse over the left/right nodes
        left = self.lhs(env)
        right = self.rhs(env)

        return self.func(left, right)

    def evaluate(self, env, engine: str, parser, term_type, eval_in_python):
        """
        Evaluate a binary operation *before* being passed to the engine.

        Parameters
        ----------
        env : Scope
        engine : str
        parser : str
        term_type : type
        eval_in_python : list

        Returns
        -------
        term_type
            The "pre-evaluated" expression as an instance of ``term_type``
        """
        if engine == "python":
            res = self(env)
        else:
            # recurse over the left/right nodes

            left = self.lhs.evaluate(
                env,
                engine=engine,
                parser=parser,
                term_type=term_type,
                eval_in_python=eval_in_python,
            )

            right = self.rhs.evaluate(
                env,
                engine=engine,
                parser=parser,
                term_type=term_type,
                eval_in_python=eval_in_python,
            )

            # base cases
            if self.op in eval_in_python:
                res = self.func(left.value, right.value)
            else:
                from pandas.core.computation.eval import eval

                res = eval(self, local_dict=env, engine=engine, parser=parser)

        name = env.add_tmp(res)
        return term_type(name, env=env)

    def convert_values(self) -> None:
        """
        Convert datetimes to a comparable value in an expression.
        """

        def stringify(value):
            encoder: Callable
            if self.encoding is not None:
                encoder = partial(pprint_thing_encoded, encoding=self.encoding)
            else:
                encoder = pprint_thing
            return encoder(value)

        lhs, rhs = self.lhs, self.rhs

        if is_term(lhs) and lhs.is_datetime and is_term(rhs) and rhs.is_scalar:
            v = rhs.value
            if isinstance(v, (int, float)):
                v = stringify(v)
            v = Timestamp(ensure_decoded(v))
            if v.tz is not None:
                v = v.tz_convert("UTC")
            self.rhs.update(v)

        if is_term(rhs) and rhs.is_datetime and is_term(lhs) and lhs.is_scalar:
            v = lhs.value
            if isinstance(v, (int, float)):
                v = stringify(v)
            v = Timestamp(ensure_decoded(v))
            if v.tz is not None:
                v = v.tz_convert("UTC")
            self.lhs.update(v)

    def _disallow_scalar_only_bool_ops(self):
        rhs = self.rhs
        lhs = self.lhs

        # GH#24883 unwrap dtype if necessary to ensure we have a type object
        rhs_rt = rhs.return_type
        rhs_rt = getattr(rhs_rt, "type", rhs_rt)
        lhs_rt = lhs.return_type
        lhs_rt = getattr(lhs_rt, "type", lhs_rt)
        if (
            (lhs.is_scalar or rhs.is_scalar)
            and self.op in _bool_ops_dict
            and (
                not (
                    issubclass(rhs_rt, (bool, np.bool_))
                    and issubclass(lhs_rt, (bool, np.bool_))
                )
            )
        ):
            raise NotImplementedError("cannot evaluate scalar only bool ops")


def isnumeric(dtype) -> bool:
    return issubclass(np.dtype(dtype).type, np.number)


UNARY_OPS_SYMS = ("+", "-", "~", "not")
_unary_ops_funcs = (operator.pos, operator.neg, operator.invert, operator.invert)
_unary_ops_dict = dict(zip(UNARY_OPS_SYMS, _unary_ops_funcs))


class UnaryOp(Op):
    """
    Hold a unary operator and its operands.

    Parameters
    ----------
    op : str
        The token used to represent the operator.
    operand : Term or Op
        The Term or Op operand to the operator.

    Raises
    ------
    ValueError
        * If no function associated with the passed operator token is found.
    """

    def __init__(self, op: Literal["+", "-", "~", "not"], operand) -> None:
        super().__init__(op, (operand,))
        self.operand = operand

        try:
            self.func = _unary_ops_dict[op]
        except KeyError as err:
            raise ValueError(
                f"Invalid unary operator {repr(op)}, "
                f"valid operators are {UNARY_OPS_SYMS}"
            ) from err

    def __call__(self, env) -> MathCall:
        operand = self.operand(env)
        # error: Cannot call function of unknown type
        return self.func(operand)  # type: ignore[operator]

    def __repr__(self) -> str:
        return pprint_thing(f"{self.op}({self.operand})")

    @property
    def return_type(self) -> np.dtype:
        operand = self.operand
        if operand.return_type == np.dtype("bool"):
            return np.dtype("bool")
        if isinstance(operand, Op) and (
            operand.op in _cmp_ops_dict or operand.op in _bool_ops_dict
        ):
            return np.dtype("bool")
        return np.dtype("int")


class MathCall(Op):
    def __init__(self, func, args) -> None:
        super().__init__(func.name, args)
        self.func = func

    def __call__(self, env):
        # error: "Op" not callable
        operands = [op(env) for op in self.operands]  # type: ignore[operator]
        return self.func.func(*operands)

    def __repr__(self) -> str:
        operands = map(str, self.operands)
        return pprint_thing(f"{self.op}({','.join(operands)})")


class FuncNode:
    def __init__(self, name: str) -> None:
        if name not in MATHOPS:
            raise ValueError(f'"{name}" is not a supported function')
        self.name = name
        self.func = getattr(np, name)

    def __call__(self, *args) -> MathCall:
        return MathCall(self, args)
```
