## Supplementary software v0.2.1 for "Virtual control arms for paediatric myopia trials: external validation of axial-elongation models": parsing.py

```
"""
:func:`~pandas.eval` source string parsing functions
"""
from __future__ import annotations

from io import StringIO
from keyword import iskeyword
import token
import tokenize
from typing import TYPE_CHECKING

if TYPE_CHECKING:
    from collections.abc import (
        Hashable,
        Iterator,
    )

# A token value Python's tokenizer probably will never use.
BACKTICK_QUOTED_STRING = 100


def create_valid_python_identifier(name: str) -> str:
    """
    Create valid Python identifiers from any string.

    Check if name contains any special characters. If it contains any
    special characters, the special characters will be replaced by
    a special string and a prefix is added.

    Raises
    ------
    SyntaxError
        If the returned name is not a Python valid identifier, raise an exception.
        This can happen if there is a hashtag in the name, as the tokenizer will
        than terminate and not find the backtick.
        But also for characters that fall out of the range of (U+0001..U+007F).
    """
    if name.isidentifier() and not iskeyword(name):
        return name

    # Create a dict with the special characters and their replacement string.
    # EXACT_TOKEN_TYPES contains these special characters
    # token.tok_name contains a readable description of the replacement string.
    special_characters_replacements = {
        char: f"_{token.tok_name[tokval]}_"
        for char, tokval in (tokenize.EXACT_TOKEN_TYPES.items())
    }
    special_characters_replacements.update(
        {
            " ": "_",
            "?": "_QUESTIONMARK_",
            "!": "_EXCLAMATIONMARK_",
            "$": "_DOLLARSIGN_",
            "€": "_EUROSIGN_",
            "°": "_DEGREESIGN_",
            # Including quotes works, but there are exceptions.
            "'": "_SINGLEQUOTE_",
            '"': "_DOUBLEQUOTE_",
            # Currently not possible. Terminates parser and won't find backtick.
            # "#": "_HASH_",
        }
    )

    name = "".join([special_characters_replacements.get(char, char) for char in name])
    name = f"BACKTICK_QUOTED_STRING_{name}"

    if not name.isidentifier():
        raise SyntaxError(f"Could not convert '{name}' to a valid Python identifier.")

    return name


def clean_backtick_quoted_toks(tok: tuple[int, str]) -> tuple[int, str]:
    """
    Clean up a column name if surrounded by backticks.

    Backtick quoted string are indicated by a certain tokval value. If a string
    is a backtick quoted token it will processed by
    :func:`_create_valid_python_identifier` so that the parser can find this
    string when the query is executed.
    In this case the tok will get the NAME tokval.

    Parameters
    ----------
    tok : tuple of int, str
        ints correspond to the all caps constants in the tokenize module

    Returns
    -------
    tok : Tuple[int, str]
        Either the input or token or the replacement values
    """
    toknum, tokval = tok
    if toknum == BACKTICK_QUOTED_STRING:
        return tokenize.NAME, create_valid_python_identifier(tokval)
    return toknum, tokval


def clean_column_name(name: Hashable) -> Hashable:
    """
    Function to emulate the cleaning of a backtick quoted name.

    The purpose for this function is to see what happens to the name of
    identifier if it goes to the process of being parsed a Python code
    inside a backtick quoted string and than being cleaned
    (removed of any special characters).

    Parameters
    ----------
    name : hashable
        Name to be cleaned.

    Returns
    -------
    name : hashable
        Returns the name after tokenizing and cleaning.

    Notes
    -----
        For some cases, a name cannot be converted to a valid Python identifier.
        In that case :func:`tokenize_string` raises a SyntaxError.
        In that case, we just return the name unmodified.

        If this name was used in the query string (this makes the query call impossible)
        an error will be raised by :func:`tokenize_backtick_quoted_string` instead,
        which is not caught and propagates to the user level.
    """
    try:
        tokenized = tokenize_string(f"`{name}`")
        tokval = next(tokenized)[1]
        return create_valid_python_identifier(tokval)
    except SyntaxError:
        return name


def tokenize_backtick_quoted_string(
    token_generator: Iterator[tokenize.TokenInfo], source: str, string_start: int
) -> tuple[int, str]:
    """
    Creates a token from a backtick quoted string.

    Moves the token_generator forwards till right after the next backtick.

    Parameters
    ----------
    token_generator : Iterator[tokenize.TokenInfo]
        The generator that yields the tokens of the source string (Tuple[int, str]).
        The generator is at the first token after the backtick (`)

    source : str
        The Python source code string.

    string_start : int
        This is the start of backtick quoted string inside the source string.

    Returns
    -------
    tok: Tuple[int, str]
        The token that represents the backtick quoted string.
        The integer is equal to BACKTICK_QUOTED_STRING (100).
    """
    for _, tokval, start, _, _ in token_generator:
        if tokval == "`":
            string_end = start[1]
            break

    return BACKTICK_QUOTED_STRING, source[string_start:string_end]


def tokenize_string(source: str) -> Iterator[tuple[int, str]]:
    """
    Tokenize a Python source code string.

    Parameters
    ----------
    source : str
        The Python source code string.

    Returns
    -------
    tok_generator : Iterator[Tuple[int, str]]
        An iterator yielding all tokens with only toknum and tokval (Tuple[ing, str]).
    """
    line_reader = StringIO(source).readline
    token_generator = tokenize.generate_tokens(line_reader)

    # Loop over all tokens till a backtick (`) is found.
    # Then, take all tokens till the next backtick to form a backtick quoted string
    for toknum, tokval, start, _, _ in token_generator:
        if tokval == "`":
            try:
                yield tokenize_backtick_quoted_string(
                    token_generator, source, string_start=start[1] + 1
                )
            except Exception as err:
                raise SyntaxError(f"Failed to parse backticks in '{source}'.") from err
        else:
            yield toknum, tokval
```
