## Supplementary software v0.2.1 for "Virtual control arms for paediatric myopia trials: external validation of axial-elongation models": pytables.py

```
""" manage PyTables query interface via Expressions """
from __future__ import annotations

import ast
from decimal import (
    Decimal,
    InvalidOperation,
)
from functools import partial
from typing import (
    TYPE_CHECKING,
    Any,
    ClassVar,
)

import numpy as np

from pandas._libs.tslibs import (
    Timedelta,
    Timestamp,
)
from pandas.errors import UndefinedVariableError

from pandas.core.dtypes.common import is_list_like

import pandas.core.common as com
from pandas.core.computation import (
    expr,
    ops,
    scope as _scope,
)
from pandas.core.computation.common import ensure_decoded
from pandas.core.computation.expr import BaseExprVisitor
from pandas.core.computation.ops import is_term
from pandas.core.construction import extract_array
from pandas.core.indexes.base import Index

from pandas.io.formats.printing import (
    pprint_thing,
    pprint_thing_encoded,
)

if TYPE_CHECKING:
    from pandas._typing import (
        Self,
        npt,
    )


class PyTablesScope(_scope.Scope):
    __slots__ = ("queryables",)

    queryables: dict[str, Any]

    def __init__(
        self,
        level: int,
        global_dict=None,
        local_dict=None,
        queryables: dict[str, Any] | None = None,
    ) -> None:
        super().__init__(level + 1, global_dict=global_dict, local_dict=local_dict)
        self.queryables = queryables or {}


class Term(ops.Term):
    env: PyTablesScope

    def __new__(cls, name, env, side=None, encoding=None):
        if isinstance(name, str):
            klass = cls
        else:
            klass = Constant
        return object.__new__(klass)

    def __init__(self, name, env: PyTablesScope, side=None, encoding=None) -> None:
        super().__init__(name, env, side=side, encoding=encoding)

    def _resolve_name(self):
        # must be a queryables
        if self.side == "left":
            # Note: The behavior of __new__ ensures that self.name is a str here
            if self.name not in self.env.queryables:
                raise NameError(f"name {repr(self.name)} is not defined")
            return self.name

        # resolve the rhs (and allow it to be None)
        try:
            return self.env.resolve(self.name, is_local=False)
        except UndefinedVariableError:
            return self.name

    # read-only property overwriting read/write property
    @property  # type: ignore[misc]
    def value(self):
        return self._value


class Constant(Term):
    def __init__(self, name, env: PyTablesScope, side=None, encoding=None) -> None:
        assert isinstance(env, PyTablesScope), type(env)
        super().__init__(name, env, side=side, encoding=encoding)

    def _resolve_name(self):
        return self._name


class BinOp(ops.BinOp):
    _max_selectors = 31

    op: str
    queryables: dict[str, Any]
    condition: str | None

    def __init__(self, op: str, lhs, rhs, queryables: dict[str, Any], encoding) -> None:
        super().__init__(op, lhs, rhs)
        self.queryables = queryables
        self.encoding = encoding
        self.condition = None

    def _disallow_scalar_only_bool_ops(self) -> None:
        pass

    def prune(self, klass):
        def pr(left, right):
            """create and return a new specialized BinOp from myself"""
            if left is None:
                return right
            elif right is None:
                return left

            k = klass
            if isinstance(left, ConditionBinOp):
                if isinstance(right, ConditionBinOp):
                    k = JointConditionBinOp
                elif isinstance(left, k):
                    return left
                elif isinstance(right, k):
                    return right

            elif isinstance(left, FilterBinOp):
                if isinstance(right, FilterBinOp):
                    k = JointFilterBinOp
                elif isinstance(left, k):
                    return left
                elif isinstance(right, k):
                    return right

            return k(
                self.op, left, right, queryables=self.queryables, encoding=self.encoding
            ).evaluate()

        left, right = self.lhs, self.rhs

        if is_term(left) and is_term(right):
            res = pr(left.value, right.value)
        elif not is_term(left) and is_term(right):
            res = pr(left.prune(klass), right.value)
        elif is_term(left) and not is_term(right):
            res = pr(left.value, right.prune(klass))
        elif not (is_term(left) or is_term(right)):
            res = pr(left.prune(klass), right.prune(klass))

        return res

    def conform(self, rhs):
        """inplace conform rhs"""
        if not is_list_like(rhs):
            rhs = [rhs]
        if isinstance(rhs, np.ndarray):
            rhs = rhs.ravel()
        return rhs

    @property
    def is_valid(self) -> bool:
        """return True if this is a valid field"""
        return self.lhs in self.queryables

    @property
    def is_in_table(self) -> bool:
        """
        return True if this is a valid column name for generation (e.g. an
        actual column in the table)
        """
        return self.queryables.get(self.lhs) is not None

    @property
    def kind(self):
        """the kind of my field"""
        return getattr(self.queryables.get(self.lhs), "kind", None)

    @property
    def meta(self):
        """the meta of my field"""
        return getattr(self.queryables.get(self.lhs), "meta", None)

    @property
    def metadata(self):
        """the metadata of my field"""
        return getattr(self.queryables.get(self.lhs), "metadata", None)

    def generate(self, v) -> str:
        """create and return the op string for this TermValue"""
        val = v.tostring(self.encoding)
        return f"({self.lhs} {self.op} {val})"

    def convert_value(self, v) -> TermValue:
        """
        convert the expression that is in the term to something that is
        accepted by pytables
        """

        def stringify(value):
            if self.encoding is not None:
                return pprint_thing_encoded(value, encoding=self.encoding)
            return pprint_thing(value)

        kind = ensure_decoded(self.kind)
        meta = ensure_decoded(self.meta)
        if kind == "datetime" or (kind and kind.startswith("datetime64")):
            if isinstance(v, (int, float)):
                v = stringify(v)
            v = ensure_decoded(v)
            v = Timestamp(v).as_unit("ns")
            if v.tz is not None:
                v = v.tz_convert("UTC")
            return TermValue(v, v._value, kind)
        elif kind in ("timedelta64", "timedelta"):
            if isinstance(v, str):
                v = Timedelta(v)
            else:
                v = Timedelta(v, unit="s")
            v = v.as_unit("ns")._value
            return TermValue(int(v), v, kind)
        elif meta == "category":
            metadata = extract_array(self.metadata, extract_numpy=True)
            result: npt.NDArray[np.intp] | np.intp | int
            if v not in metadata:
                result = -1
            else:
                result = metadata.searchsorted(v, side="left")
            return TermValue(result, result, "integer")
        elif kind == "integer":
            try:
                v_dec = Decimal(v)
            except InvalidOperation:
                # GH 54186
                # convert v to float to raise float's ValueError
                float(v)
            else:
                v = int(v_dec.to_integral_exact(rounding="ROUND_HALF_EVEN"))
            return TermValue(v, v, kind)
        elif kind == "float":
            v = float(v)
            return TermValue(v, v, kind)
        elif kind == "bool":
            if isinstance(v, str):
                v = v.strip().lower() not in [
                    "false",
                    "f",
                    "no",
                    "n",
                    "none",
                    "0",
                    "[]",
                    "{}",
                    "",
                ]
            else:
                v = bool(v)
            return TermValue(v, v, kind)
        elif isinstance(v, str):
            # string quoting
            return TermValue(v, stringify(v), "string")
        else:
            raise TypeError(f"Cannot compare {v} of type {type(v)} to {kind} column")

    def convert_values(self) -> None:
        pass


class FilterBinOp(BinOp):
    filter: tuple[Any, Any, Index] | None = None

    def __repr__(self) -> str:
        if self.filter is None:
            return "Filter: Not Initialized"
        return pprint_thing(f"[Filter : [{self.filter[0]}] -> [{self.filter[1]}]")

    def invert(self) -> Self:
        """invert the filter"""
        if self.filter is not None:
            self.filter = (
                self.filter[0],
                self.generate_filter_op(invert=True),
                self.filter[2],
            )
        return self

    def format(self):
        """return the actual filter format"""
        return [self.filter]

    # error: Signature of "evaluate" incompatible with supertype "BinOp"
    def evaluate(self) -> Self | None:  # type: ignore[override]
        if not self.is_valid:
            raise ValueError(f"query term is not valid [{self}]")

        rhs = self.conform(self.rhs)
        values = list(rhs)

        if self.is_in_table:
            # if too many values to create the expression, use a filter instead
            if self.op in ["==", "!="] and len(values) > self._max_selectors:
                filter_op = self.generate_filter_op()
                self.filter = (self.lhs, filter_op, Index(values))

                return self
            return None

        # equality conditions
        if self.op in ["==", "!="]:
            filter_op = self.generate_filter_op()
            self.filter = (self.lhs, filter_op, Index(values))

        else:
            raise TypeError(
                f"passing a filterable condition to a non-table indexer [{self}]"
            )

        return self

    def generate_filter_op(self, invert: bool = False):
        if (self.op == "!=" and not invert) or (self.op == "==" and invert):
            return lambda axis, vals: ~axis.isin(vals)
        else:
            return lambda axis, vals: axis.isin(vals)


class JointFilterBinOp(FilterBinOp):
    def format(self):
        raise NotImplementedError("unable to collapse Joint Filters")

    # error: Signature of "evaluate" incompatible with supertype "BinOp"
    def evaluate(self) -> Self:  # type: ignore[override]
        return self


class ConditionBinOp(BinOp):
    def __repr__(self) -> str:
        return pprint_thing(f"[Condition : [{self.condition}]]")

    def invert(self):
        """invert the condition"""
        # if self.condition is not None:
        #    self.condition = "~(%s)" % self.condition
        # return self
        raise NotImplementedError(
            "cannot use an invert condition when passing to numexpr"
        )

    def format(self):
        """return the actual ne format"""
        return self.condition

    # error: Signature of "evaluate" incompatible with supertype "BinOp"
    def evaluate(self) -> Self | None:  # type: ignore[override]
        if not self.is_valid:
            raise ValueError(f"query term is not valid [{self}]")

        # convert values if we are in the table
        if not self.is_in_table:
            return None

        rhs = self.conform(self.rhs)
        values = [self.convert_value(v) for v in rhs]

        # equality conditions
        if self.op in ["==", "!="]:
            # too many values to create the expression?
            if len(values) <= self._max_selectors:
                vs = [self.generate(v) for v in values]
                self.condition = f"({' | '.join(vs)})"

            # use a filter after reading
            else:
                return None
        else:
            self.condition = self.generate(values[0])

        return self


class JointConditionBinOp(ConditionBinOp):
    # error: Signature of "evaluate" incompatible with supertype "BinOp"
    def evaluate(self) -> Self:  # type: ignore[override]
        self.condition = f"({self.lhs.condition} {self.op} {self.rhs.condition})"
        return self


class UnaryOp(ops.UnaryOp):
    def prune(self, klass):
        if self.op != "~":
            raise NotImplementedError("UnaryOp only support invert type ops")

        operand = self.operand
        operand = operand.prune(klass)

        if operand is not None and (
            issubclass(klass, ConditionBinOp)
            and operand.condition is not None
            or not issubclass(klass, ConditionBinOp)
            and issubclass(klass, FilterBinOp)
            and operand.filter is not None
        ):
            return operand.invert()
        return None


class PyTablesExprVisitor(BaseExprVisitor):
    const_type: ClassVar[type[ops.Term]] = Constant
    term_type: ClassVar[type[Term]] = Term

    def __init__(self, env, engine, parser, **kwargs) -> None:
        super().__init__(env, engine, parser)
        for bin_op in self.binary_ops:
            bin_node = self.binary_op_nodes_map[bin_op]
            setattr(
                self,
                f"visit_{bin_node}",
                lambda node, bin_op=bin_op: partial(BinOp, bin_op, **kwargs),
            )

    def visit_UnaryOp(self, node, **kwargs) -> ops.Term | UnaryOp | None:
        if isinstance(node.op, (ast.Not, ast.Invert)):
            return UnaryOp("~", self.visit(node.operand))
        elif isinstance(node.op, ast.USub):
            return self.const_type(-self.visit(node.operand).value, self.env)
        elif isinstance(node.op, ast.UAdd):
            raise NotImplementedError("Unary addition not supported")
        # TODO: return None might never be reached
        return None

    def visit_Index(self, node, **kwargs):
        return self.visit(node.value).value

    def visit_Assign(self, node, **kwargs):
        cmpr = ast.Compare(
            ops=[ast.Eq()], left=node.targets[0], comparators=[node.value]
        )
        return self.visit(cmpr)

    def visit_Subscript(self, node, **kwargs) -> ops.Term:
        # only allow simple subscripts

        value = self.visit(node.value)
        slobj = self.visit(node.slice)
        try:
            value = value.value
        except AttributeError:
            pass

        if isinstance(slobj, Term):
            # In py39 np.ndarray lookups with Term containing int raise
            slobj = slobj.value

        try:
            return self.const_type(value[slobj], self.env)
        except TypeError as err:
            raise ValueError(
                f"cannot subscript {repr(value)} with {repr(slobj)}"
            ) from err

    def visit_Attribute(self, node, **kwargs):
        attr = node.attr
        value = node.value

        ctx = type(node.ctx)
        if ctx == ast.Load:
            # resolve the value
            resolved = self.visit(value)

            # try to get the value to see if we are another expression
            try:
                resolved = resolved.value
            except AttributeError:
                pass

            try:
                return self.term_type(getattr(resolved, attr), self.env)
            except AttributeError:
                # something like datetime.datetime where scope is overridden
                if isinstance(value, ast.Name) and value.id == attr:
                    return resolved

        raise ValueError(f"Invalid Attribute context {ctx.__name__}")

    def translate_In(self, op):
        return ast.Eq() if isinstance(op, ast.In) else op

    def _rewrite_membership_op(self, node, left, right):
        return self.visit(node.op), node.op, left, right


def _validate_where(w):
    """
    Validate that the where statement is of the right type.

    The type may either be String, Expr, or list-like of Exprs.

    Parameters
    ----------
    w : String term expression, Expr, or list-like of Exprs.

    Returns
    -------
    where : The original where clause if the check was successful.

    Raises
    ------
    TypeError : An invalid data type was passed in for w (e.g. dict).
    """
    if not (isinstance(w, (PyTablesExpr, str)) or is_list_like(w)):
        raise TypeError(
            "where must be passed as a string, PyTablesExpr, "
            "or list-like of PyTablesExpr"
        )

    return w


class PyTablesExpr(expr.Expr):
    """
    Hold a pytables-like expression, comprised of possibly multiple 'terms'.

    Parameters
    ----------
    where : string term expression, PyTablesExpr, or list-like of PyTablesExprs
    queryables : a "kinds" map (dict of column name -> kind), or None if column
        is non-indexable
    encoding : an encoding that will encode the query terms

    Returns
    -------
    a PyTablesExpr object

    Examples
    --------
    'index>=date'
    "columns=['A', 'D']"
    'columns=A'
    'columns==A'
    "~(columns=['A','B'])"
    'index>df.index[3] & string="bar"'
    '(index>df.index[3] & index<=df.index[6]) | string="bar"'
    "ts>=Timestamp('2012-02-01')"
    "major_axis>=20130101"
    """

    _visitor: PyTablesExprVisitor | None
    env: PyTablesScope
    expr: str

    def __init__(
        self,
        where,
        queryables: dict[str, Any] | None = None,
        encoding=None,
        scope_level: int = 0,
    ) -> None:
        where = _validate_where(where)

        self.encoding = encoding
        self.condition = None
        self.filter = None
        self.terms = None
        self._visitor = None

        # capture the environment if needed
        local_dict: _scope.DeepChainMap[Any, Any] | None = None

        if isinstance(where, PyTablesExpr):
            local_dict = where.env.scope
            _where = where.expr

        elif is_list_like(where):
            where = list(where)
            for idx, w in enumerate(where):
                if isinstance(w, PyTablesExpr):
                    local_dict = w.env.scope
                else:
                    where[idx] = _validate_where(w)
            _where = " & ".join([f"({w})" for w in com.flatten(where)])
        else:
            # _validate_where ensures we otherwise have a string
            _where = where

        self.expr = _where
        self.env = PyTablesScope(scope_level + 1, local_dict=local_dict)

        if queryables is not None and isinstance(self.expr, str):
            self.env.queryables.update(queryables)
            self._visitor = PyTablesExprVisitor(
                self.env,
                queryables=queryables,
                parser="pytables",
                engine="pytables",
                encoding=encoding,
            )
            self.terms = self.parse()

    def __repr__(self) -> str:
        if self.terms is not None:
            return pprint_thing(self.terms)
        return pprint_thing(self.expr)

    def evaluate(self):
        """create and return the numexpr condition and filter"""
        try:
            self.condition = self.terms.prune(ConditionBinOp)
        except AttributeError as err:
            raise ValueError(
                f"cannot process expression [{self.expr}], [{self}] "
                "is not a valid condition"
            ) from err
        try:
            self.filter = self.terms.prune(FilterBinOp)
        except AttributeError as err:
            raise ValueError(
                f"cannot process expression [{self.expr}], [{self}] "
                "is not a valid filter"
            ) from err

        return self.condition, self.filter


class TermValue:
    """hold a term value the we use to construct a condition/filter"""

    def __init__(self, value, converted, kind: str) -> None:
        assert isinstance(kind, str), kind
        self.value = value
        self.converted = converted
        self.kind = kind

    def tostring(self, encoding) -> str:
        """quote the string if not encoded else encode and return"""
        if self.kind == "string":
            if encoding is not None:
                return str(self.converted)
            return f'"{self.converted}"'
        elif self.kind == "float":
            # python 2 str(float) is not always
            # round-trippable so use repr()
            return repr(self.converted)
        return str(self.converted)


def maybe_expression(s) -> bool:
    """loose checking if s is a pytables-acceptable expression"""
    if not isinstance(s, str):
        return False
    operations = PyTablesExprVisitor.binary_ops + PyTablesExprVisitor.unary_ops + ("=",)

    # make sure we have an op at least
    return any(op in s for op in operations)
```
