## Supplementary software v0.2.1 for "Virtual control arms for paediatric myopia trials: external validation of axial-elongation models": scope.py

```
"""
Module for scope operations
"""
from __future__ import annotations

from collections import ChainMap
import datetime
import inspect
from io import StringIO
import itertools
import pprint
import struct
import sys
from typing import TypeVar

import numpy as np

from pandas._libs.tslibs import Timestamp
from pandas.errors import UndefinedVariableError

_KT = TypeVar("_KT")
_VT = TypeVar("_VT")


# https://docs.python.org/3/library/collections.html#chainmap-examples-and-recipes
class DeepChainMap(ChainMap[_KT, _VT]):
    """
    Variant of ChainMap that allows direct updates to inner scopes.

    Only works when all passed mapping are mutable.
    """

    def __setitem__(self, key: _KT, value: _VT) -> None:
        for mapping in self.maps:
            if key in mapping:
                mapping[key] = value
                return
        self.maps[0][key] = value

    def __delitem__(self, key: _KT) -> None:
        """
        Raises
        ------
        KeyError
            If `key` doesn't exist.
        """
        for mapping in self.maps:
            if key in mapping:
                del mapping[key]
                return
        raise KeyError(key)


def ensure_scope(
    level: int, global_dict=None, local_dict=None, resolvers=(), target=None
) -> Scope:
    """Ensure that we are grabbing the correct scope."""
    return Scope(
        level + 1,
        global_dict=global_dict,
        local_dict=local_dict,
        resolvers=resolvers,
        target=target,
    )


def _replacer(x) -> str:
    """
    Replace a number with its hexadecimal representation. Used to tag
    temporary variables with their calling scope's id.
    """
    # get the hex repr of the binary char and remove 0x and pad by pad_size
    # zeros
    try:
        hexin = ord(x)
    except TypeError:
        # bytes literals masquerade as ints when iterating in py3
        hexin = x

    return hex(hexin)


def _raw_hex_id(obj) -> str:
    """Return the padded hexadecimal id of ``obj``."""
    # interpret as a pointer since that's what really what id returns
    packed = struct.pack("@P", id(obj))
    return "".join([_replacer(x) for x in packed])


DEFAULT_GLOBALS = {
    "Timestamp": Timestamp,
    "datetime": datetime.datetime,
    "True": True,
    "False": False,
    "list": list,
    "tuple": tuple,
    "inf": np.inf,
    "Inf": np.inf,
}


def _get_pretty_string(obj) -> str:
    """
    Return a prettier version of obj.

    Parameters
    ----------
    obj : object
        Object to pretty print

    Returns
    -------
    str
        Pretty print object repr
    """
    sio = StringIO()
    pprint.pprint(obj, stream=sio)
    return sio.getvalue()


class Scope:
    """
    Object to hold scope, with a few bells to deal with some custom syntax
    and contexts added by pandas.

    Parameters
    ----------
    level : int
    global_dict : dict or None, optional, default None
    local_dict : dict or Scope or None, optional, default None
    resolvers : list-like or None, optional, default None
    target : object

    Attributes
    ----------
    level : int
    scope : DeepChainMap
    target : object
    temps : dict
    """

    __slots__ = ["level", "scope", "target", "resolvers", "temps"]
    level: int
    scope: DeepChainMap
    resolvers: DeepChainMap
    temps: dict

    def __init__(
        self, level: int, global_dict=None, local_dict=None, resolvers=(), target=None
    ) -> None:
        self.level = level + 1

        # shallow copy because we don't want to keep filling this up with what
        # was there before if there are multiple calls to Scope/_ensure_scope
        self.scope = DeepChainMap(DEFAULT_GLOBALS.copy())
        self.target = target

        if isinstance(local_dict, Scope):
            self.scope.update(local_dict.scope)
            if local_dict.target is not None:
                self.target = local_dict.target
            self._update(local_dict.level)

        frame = sys._getframe(self.level)

        try:
            # shallow copy here because we don't want to replace what's in
            # scope when we align terms (alignment accesses the underlying
            # numpy array of pandas objects)
            scope_global = self.scope.new_child(
                (global_dict if global_dict is not None else frame.f_globals).copy()
            )
            self.scope = DeepChainMap(scope_global)
            if not isinstance(local_dict, Scope):
                scope_local = self.scope.new_child(
                    (local_dict if local_dict is not None else frame.f_locals).copy()
                )
                self.scope = DeepChainMap(scope_local)
        finally:
            del frame

        # assumes that resolvers are going from outermost scope to inner
        if isinstance(local_dict, Scope):
            resolvers += tuple(local_dict.resolvers.maps)
        self.resolvers = DeepChainMap(*resolvers)
        self.temps = {}

    def __repr__(self) -> str:
        scope_keys = _get_pretty_string(list(self.scope.keys()))
        res_keys = _get_pretty_string(list(self.resolvers.keys()))
        return f"{type(self).__name__}(scope={scope_keys}, resolvers={res_keys})"

    @property
    def has_resolvers(self) -> bool:
        """
        Return whether we have any extra scope.

        For example, DataFrames pass Their columns as resolvers during calls to
        ``DataFrame.eval()`` and ``DataFrame.query()``.

        Returns
        -------
        hr : bool
        """
        return bool(len(self.resolvers))

    def resolve(self, key: str, is_local: bool):
        """
        Resolve a variable name in a possibly local context.

        Parameters
        ----------
        key : str
            A variable name
        is_local : bool
            Flag indicating whether the variable is local or not (prefixed with
            the '@' symbol)

        Returns
        -------
        value : object
            The value of a particular variable
        """
        try:
            # only look for locals in outer scope
            if is_local:
                return self.scope[key]

            # not a local variable so check in resolvers if we have them
            if self.has_resolvers:
                return self.resolvers[key]

            # if we're here that means that we have no locals and we also have
            # no resolvers
            assert not is_local and not self.has_resolvers
            return self.scope[key]
        except KeyError:
            try:
                # last ditch effort we look in temporaries
                # these are created when parsing indexing expressions
                # e.g., df[df > 0]
                return self.temps[key]
            except KeyError as err:
                raise UndefinedVariableError(key, is_local) from err

    def swapkey(self, old_key: str, new_key: str, new_value=None) -> None:
        """
        Replace a variable name, with a potentially new value.

        Parameters
        ----------
        old_key : str
            Current variable name to replace
        new_key : str
            New variable name to replace `old_key` with
        new_value : object
            Value to be replaced along with the possible renaming
        """
        if self.has_resolvers:
            maps = self.resolvers.maps + self.scope.maps
        else:
            maps = self.scope.maps

        maps.append(self.temps)

        for mapping in maps:
            if old_key in mapping:
                mapping[new_key] = new_value
                return

    def _get_vars(self, stack, scopes: list[str]) -> None:
        """
        Get specifically scoped variables from a list of stack frames.

        Parameters
        ----------
        stack : list
            A list of stack frames as returned by ``inspect.stack()``
        scopes : sequence of strings
            A sequence containing valid stack frame attribute names that
            evaluate to a dictionary. For example, ('locals', 'globals')
        """
        variables = itertools.product(scopes, stack)
        for scope, (frame, _, _, _, _, _) in variables:
            try:
                d = getattr(frame, f"f_{scope}")
                self.scope = DeepChainMap(self.scope.new_child(d))
            finally:
                # won't remove it, but DECREF it
                # in Py3 this probably isn't necessary since frame won't be
                # scope after the loop
                del frame

    def _update(self, level: int) -> None:
        """
        Update the current scope by going back `level` levels.

        Parameters
        ----------
        level : int
        """
        sl = level + 1

        # add sl frames to the scope starting with the
        # most distant and overwriting with more current
        # makes sure that we can capture variable scope
        stack = inspect.stack()

        try:
            self._get_vars(stack[:sl], scopes=["locals"])
        finally:
            del stack[:], stack

    def add_tmp(self, value) -> str:
        """
        Add a temporary variable to the scope.

        Parameters
        ----------
        value : object
            An arbitrary object to be assigned to a temporary variable.

        Returns
        -------
        str
            The name of the temporary variable created.
        """
        name = f"{type(value).__name__}_{self.ntemps}_{_raw_hex_id(self)}"

        # add to inner most scope
        assert name not in self.temps
        self.temps[name] = value
        assert name in self.temps

        # only increment if the variable gets put in the scope
        return name

    @property
    def ntemps(self) -> int:
        """The number of temporary variables in this scope"""
        return len(self.temps)

    @property
    def full_scope(self) -> DeepChainMap:
        """
        Return the full scope for use with passing to engines transparently
        as a mapping.

        Returns
        -------
        vars : DeepChainMap
            All variables in this scope.
        """
        maps = [self.temps] + self.resolvers.maps + self.scope.maps
        return DeepChainMap(*maps)
```
