## Supplementary software v0.2.1 for "Virtual control arms for paediatric myopia trials: external validation of axial-elongation models": config_init.py

```
"""
This module is imported from the pandas package __init__.py file
in order to ensure that the core.config options registered here will
be available as soon as the user loads the package. if register_option
is invoked inside specific modules, they will not be registered until that
module is imported, which may or may not be a problem.

If you need to make sure options are available even before a certain
module is imported, register them here rather than in the module.

"""
from __future__ import annotations

import os
from typing import (
    Any,
    Callable,
)

import pandas._config.config as cf
from pandas._config.config import (
    is_bool,
    is_callable,
    is_instance_factory,
    is_int,
    is_nonnegative_int,
    is_one_of_factory,
    is_str,
    is_text,
)

# compute

use_bottleneck_doc = """
: bool
    Use the bottleneck library to accelerate if it is installed,
    the default is True
    Valid values: False,True
"""


def use_bottleneck_cb(key) -> None:
    from pandas.core import nanops

    nanops.set_use_bottleneck(cf.get_option(key))


use_numexpr_doc = """
: bool
    Use the numexpr library to accelerate computation if it is installed,
    the default is True
    Valid values: False,True
"""


def use_numexpr_cb(key) -> None:
    from pandas.core.computation import expressions

    expressions.set_use_numexpr(cf.get_option(key))


use_numba_doc = """
: bool
    Use the numba engine option for select operations if it is installed,
    the default is False
    Valid values: False,True
"""


def use_numba_cb(key) -> None:
    from pandas.core.util import numba_

    numba_.set_use_numba(cf.get_option(key))


with cf.config_prefix("compute"):
    cf.register_option(
        "use_bottleneck",
        True,
        use_bottleneck_doc,
        validator=is_bool,
        cb=use_bottleneck_cb,
    )
    cf.register_option(
        "use_numexpr", True, use_numexpr_doc, validator=is_bool, cb=use_numexpr_cb
    )
    cf.register_option(
        "use_numba", False, use_numba_doc, validator=is_bool, cb=use_numba_cb
    )
#
# options from the "display" namespace

pc_precision_doc = """
: int
    Floating point output precision in terms of number of places after the
    decimal, for regular formatting as well as scientific notation. Similar
    to ``precision`` in :meth:`numpy.set_printoptions`.
"""

pc_colspace_doc = """
: int
    Default space for DataFrame columns.
"""

pc_max_rows_doc = """
: int
    If max_rows is exceeded, switch to truncate view. Depending on
    `large_repr`, objects are either centrally truncated or printed as
    a summary view. 'None' value means unlimited.

    In case python/IPython is running in a terminal and `large_repr`
    equals 'truncate' this can be set to 0 and pandas will auto-detect
    the height of the terminal and print a truncated object which fits
    the screen height. The IPython notebook, IPython qtconsole, or
    IDLE do not run in a terminal and hence it is not possible to do
    correct auto-detection.
"""

pc_min_rows_doc = """
: int
    The numbers of rows to show in a truncated view (when `max_rows` is
    exceeded). Ignored when `max_rows` is set to None or 0. When set to
    None, follows the value of `max_rows`.
"""

pc_max_cols_doc = """
: int
    If max_cols is exceeded, switch to truncate view. Depending on
    `large_repr`, objects are either centrally truncated or printed as
    a summary view. 'None' value means unlimited.

    In case python/IPython is running in a terminal and `large_repr`
    equals 'truncate' this can be set to 0 or None and pandas will auto-detect
    the width of the terminal and print a truncated object which fits
    the screen width. The IPython notebook, IPython qtconsole, or IDLE
    do not run in a terminal and hence it is not possible to do
    correct auto-detection and defaults to 20.
"""

pc_max_categories_doc = """
: int
    This sets the maximum number of categories pandas should output when
    printing out a `Categorical` or a Series of dtype "category".
"""

pc_max_info_cols_doc = """
: int
    max_info_columns is used in DataFrame.info method to decide if
    per column information will be printed.
"""

pc_nb_repr_h_doc = """
: boolean
    When True, IPython notebook will use html representation for
    pandas objects (if it is available).
"""

pc_pprint_nest_depth = """
: int
    Controls the number of nested levels to process when pretty-printing
"""

pc_multi_sparse_doc = """
: boolean
    "sparsify" MultiIndex display (don't display repeated
    elements in outer levels within groups)
"""

float_format_doc = """
: callable
    The callable should accept a floating point number and return
    a string with the desired format of the number. This is used
    in some places like SeriesFormatter.
    See formats.format.EngFormatter for an example.
"""

max_colwidth_doc = """
: int or None
    The maximum width in characters of a column in the repr of
    a pandas data structure. When the column overflows, a "..."
    placeholder is embedded in the output. A 'None' value means unlimited.
"""

colheader_justify_doc = """
: 'left'/'right'
    Controls the justification of column headers. used by DataFrameFormatter.
"""

pc_expand_repr_doc = """
: boolean
    Whether to print out the full DataFrame repr for wide DataFrames across
    multiple lines, `max_columns` is still respected, but the output will
    wrap-around across multiple "pages" if its width exceeds `display.width`.
"""

pc_show_dimensions_doc = """
: boolean or 'truncate'
    Whether to print out dimensions at the end of DataFrame repr.
    If 'truncate' is specified, only print out the dimensions if the
    frame is truncated (e.g. not display all rows and/or columns)
"""

pc_east_asian_width_doc = """
: boolean
    Whether to use the Unicode East Asian Width to calculate the display text
    width.
    Enabling this may affect to the performance (default: False)
"""

pc_ambiguous_as_wide_doc = """
: boolean
    Whether to handle Unicode characters belong to Ambiguous as Wide (width=2)
    (default: False)
"""

pc_table_schema_doc = """
: boolean
    Whether to publish a Table Schema representation for frontends
    that support it.
    (default: False)
"""

pc_html_border_doc = """
: int
    A ``border=value`` attribute is inserted in the ``<table>`` tag
    for the DataFrame HTML repr.
"""

pc_html_use_mathjax_doc = """\
: boolean
    When True, Jupyter notebook will process table contents using MathJax,
    rendering mathematical expressions enclosed by the dollar symbol.
    (default: True)
"""

pc_max_dir_items = """\
: int
    The number of items that will be added to `dir(...)`. 'None' value means
    unlimited. Because dir is cached, changing this option will not immediately
    affect already existing dataframes until a column is deleted or added.

    This is for instance used to suggest columns from a dataframe to tab
    completion.
"""

pc_width_doc = """
: int
    Width of the display in characters. In case python/IPython is running in
    a terminal this can be set to None and pandas will correctly auto-detect
    the width.
    Note that the IPython notebook, IPython qtconsole, or IDLE do not run in a
    terminal and hence it is not possible to correctly detect the width.
"""

pc_chop_threshold_doc = """
: float or None
    if set to a float value, all float values smaller than the given threshold
    will be displayed as exactly 0 by repr and friends.
"""

pc_max_seq_items = """
: int or None
    When pretty-printing a long sequence, no more then `max_seq_items`
    will be printed. If items are omitted, they will be denoted by the
    addition of "..." to the resulting string.

    If set to None, the number of items to be printed is unlimited.
"""

pc_max_info_rows_doc = """
: int
    df.info() will usually show null-counts for each column.
    For large frames this can be quite slow. max_info_rows and max_info_cols
    limit this null check only to frames with smaller dimensions than
    specified.
"""

pc_large_repr_doc = """
: 'truncate'/'info'
    For DataFrames exceeding max_rows/max_cols, the repr (and HTML repr) can
    show a truncated table, or switch to the view from
    df.info() (the behaviour in earlier versions of pandas).
"""

pc_memory_usage_doc = """
: bool, string or None
    This specifies if the memory usage of a DataFrame should be displayed when
    df.info() is called. Valid values True,False,'deep'
"""


def table_schema_cb(key) -> None:
    from pandas.io.formats.printing import enable_data_resource_formatter

    enable_data_resource_formatter(cf.get_option(key))


def is_terminal() -> bool:
    """
    Detect if Python is running in a terminal.

    Returns True if Python is running in a terminal or False if not.
    """
    try:
        # error: Name 'get_ipython' is not defined
        ip = get_ipython()  # type: ignore[name-defined]
    except NameError:  # assume standard Python interpreter in a terminal
        return True
    else:
        if hasattr(ip, "kernel"):  # IPython as a Jupyter kernel
            return False
        else:  # IPython in a terminal
            return True


with cf.config_prefix("display"):
    cf.register_option("precision", 6, pc_precision_doc, validator=is_nonnegative_int)
    cf.register_option(
        "float_format",
        None,
        float_format_doc,
        validator=is_one_of_factory([None, is_callable]),
    )
    cf.register_option(
        "max_info_rows",
        1690785,
        pc_max_info_rows_doc,
        validator=is_int,
    )
    cf.register_option("max_rows", 60, pc_max_rows_doc, validator=is_nonnegative_int)
    cf.register_option(
        "min_rows",
        10,
        pc_min_rows_doc,
        validator=is_instance_factory([type(None), int]),
    )
    cf.register_option("max_categories", 8, pc_max_categories_doc, validator=is_int)

    cf.register_option(
        "max_colwidth",
        50,
        max_colwidth_doc,
        validator=is_nonnegative_int,
    )
    if is_terminal():
        max_cols = 0  # automatically determine optimal number of columns
    else:
        max_cols = 20  # cannot determine optimal number of columns
    cf.register_option(
        "max_columns", max_cols, pc_max_cols_doc, validator=is_nonnegative_int
    )
    cf.register_option(
        "large_repr",
        "truncate",
        pc_large_repr_doc,
        validator=is_one_of_factory(["truncate", "info"]),
    )
    cf.register_option("max_info_columns", 100, pc_max_info_cols_doc, validator=is_int)
    cf.register_option(
        "colheader_justify", "right", colheader_justify_doc, validator=is_text
    )
    cf.register_option("notebook_repr_html", True, pc_nb_repr_h_doc, validator=is_bool)
    cf.register_option("pprint_nest_depth", 3, pc_pprint_nest_depth, validator=is_int)
    cf.register_option("multi_sparse", True, pc_multi_sparse_doc, validator=is_bool)
    cf.register_option("expand_frame_repr", True, pc_expand_repr_doc)
    cf.register_option(
        "show_dimensions",
        "truncate",
        pc_show_dimensions_doc,
        validator=is_one_of_factory([True, False, "truncate"]),
    )
    cf.register_option("chop_threshold", None, pc_chop_threshold_doc)
    cf.register_option("max_seq_items", 100, pc_max_seq_items)
    cf.register_option(
        "width", 80, pc_width_doc, validator=is_instance_factory([type(None), int])
    )
    cf.register_option(
        "memory_usage",
        True,
        pc_memory_usage_doc,
        validator=is_one_of_factory([None, True, False, "deep"]),
    )
    cf.register_option(
        "unicode.east_asian_width", False, pc_east_asian_width_doc, validator=is_bool
    )
    cf.register_option(
        "unicode.ambiguous_as_wide", False, pc_east_asian_width_doc, validator=is_bool
    )
    cf.register_option(
        "html.table_schema",
        False,
        pc_table_schema_doc,
        validator=is_bool,
        cb=table_schema_cb,
    )
    cf.register_option("html.border", 1, pc_html_border_doc, validator=is_int)
    cf.register_option(
        "html.use_mathjax", True, pc_html_use_mathjax_doc, validator=is_bool
    )
    cf.register_option(
        "max_dir_items", 100, pc_max_dir_items, validator=is_nonnegative_int
    )

tc_sim_interactive_doc = """
: boolean
    Whether to simulate interactive mode for purposes of testing
"""

with cf.config_prefix("mode"):
    cf.register_option("sim_interactive", False, tc_sim_interactive_doc)

use_inf_as_na_doc = """
: boolean
    True means treat None, NaN, INF, -INF as NA (old way),
    False means None and NaN are null, but INF, -INF are not NA
    (new way).

    This option is deprecated in pandas 2.1.0 and will be removed in 3.0.
"""

# We don't want to start importing everything at the global context level
# or we'll hit circular deps.


def use_inf_as_na_cb(key) -> None:
    # TODO(3.0): enforcing this deprecation will close GH#52501
    from pandas.core.dtypes.missing import _use_inf_as_na

    _use_inf_as_na(key)


with cf.config_prefix("mode"):
    cf.register_option("use_inf_as_na", False, use_inf_as_na_doc, cb=use_inf_as_na_cb)

cf.deprecate_option(
    # GH#51684
    "mode.use_inf_as_na",
    "use_inf_as_na option is deprecated and will be removed in a future "
    "version. Convert inf values to NaN before operating instead.",
)

data_manager_doc = """
: string
    Internal data manager type; can be "block" or "array". Defaults to "block",
    unless overridden by the 'PANDAS_DATA_MANAGER' environment variable (needs
    to be set before pandas is imported).
"""


with cf.config_prefix("mode"):
    cf.register_option(
        "data_manager",
        # Get the default from an environment variable, if set, otherwise defaults
        # to "block". This environment variable can be set for testing.
        os.environ.get("PANDAS_DATA_MANAGER", "block"),
        data_manager_doc,
        validator=is_one_of_factory(["block", "array"]),
    )

cf.deprecate_option(
    # GH#55043
    "mode.data_manager",
    "data_manager option is deprecated and will be removed in a future "
    "version. Only the BlockManager will be available.",
)


# TODO better name?
copy_on_write_doc = """
: bool
    Use new copy-view behaviour using Copy-on-Write. Defaults to False,
    unless overridden by the 'PANDAS_COPY_ON_WRITE' environment variable
    (if set to "1" for True, needs to be set before pandas is imported).
"""


with cf.config_prefix("mode"):
    cf.register_option(
        "copy_on_write",
        # Get the default from an environment variable, if set, otherwise defaults
        # to False. This environment variable can be set for testing.
        "warn"
        if os.environ.get("PANDAS_COPY_ON_WRITE", "0") == "warn"
        else os.environ.get("PANDAS_COPY_ON_WRITE", "0") == "1",
        copy_on_write_doc,
        validator=is_one_of_factory([True, False, "warn"]),
    )


# user warnings
chained_assignment = """
: string
    Raise an exception, warn, or no action if trying to use chained assignment,
    The default is warn
"""

with cf.config_prefix("mode"):
    cf.register_option(
        "chained_assignment",
        "warn",
        chained_assignment,
        validator=is_one_of_factory([None, "warn", "raise"]),
    )


string_storage_doc = """
: string
    The default storage for StringDtype.
"""


def is_valid_string_storage(value: Any) -> None:
    legal_values = ["auto", "python", "pyarrow"]
    if value not in legal_values:
        msg = "Value must be one of python|pyarrow"
        if value == "pyarrow_numpy":
            # TODO: we can remove extra message after 3.0
            msg += (
                ". 'pyarrow_numpy' was specified, but this option should be "
                "enabled using pandas.options.future.infer_string instead"
            )
        raise ValueError(msg)


with cf.config_prefix("mode"):
    cf.register_option(
        "string_storage",
        "auto",
        string_storage_doc,
        # validator=is_one_of_factory(["python", "pyarrow"]),
        validator=is_valid_string_storage,
    )


# Set up the io.excel specific reader configuration.
reader_engine_doc = """
: string
    The default Excel reader engine for '{ext}' files. Available options:
    auto, {others}.
"""

_xls_options = ["xlrd", "calamine"]
_xlsm_options = ["xlrd", "openpyxl", "calamine"]
_xlsx_options = ["xlrd", "openpyxl", "calamine"]
_ods_options = ["odf", "calamine"]
_xlsb_options = ["pyxlsb", "calamine"]


with cf.config_prefix("io.excel.xls"):
    cf.register_option(
        "reader",
        "auto",
        reader_engine_doc.format(ext="xls", others=", ".join(_xls_options)),
        validator=is_one_of_factory(_xls_options + ["auto"]),
    )

with cf.config_prefix("io.excel.xlsm"):
    cf.register_option(
        "reader",
        "auto",
        reader_engine_doc.format(ext="xlsm", others=", ".join(_xlsm_options)),
        validator=is_one_of_factory(_xlsm_options + ["auto"]),
    )


with cf.config_prefix("io.excel.xlsx"):
    cf.register_option(
        "reader",
        "auto",
        reader_engine_doc.format(ext="xlsx", others=", ".join(_xlsx_options)),
        validator=is_one_of_factory(_xlsx_options + ["auto"]),
    )


with cf.config_prefix("io.excel.ods"):
    cf.register_option(
        "reader",
        "auto",
        reader_engine_doc.format(ext="ods", others=", ".join(_ods_options)),
        validator=is_one_of_factory(_ods_options + ["auto"]),
    )

with cf.config_prefix("io.excel.xlsb"):
    cf.register_option(
        "reader",
        "auto",
        reader_engine_doc.format(ext="xlsb", others=", ".join(_xlsb_options)),
        validator=is_one_of_factory(_xlsb_options + ["auto"]),
    )

# Set up the io.excel specific writer configuration.
writer_engine_doc = """
: string
    The default Excel writer engine for '{ext}' files. Available options:
    auto, {others}.
"""

_xlsm_options = ["openpyxl"]
_xlsx_options = ["openpyxl", "xlsxwriter"]
_ods_options = ["odf"]


with cf.config_prefix("io.excel.xlsm"):
    cf.register_option(
        "writer",
        "auto",
        writer_engine_doc.format(ext="xlsm", others=", ".join(_xlsm_options)),
        validator=str,
    )


with cf.config_prefix("io.excel.xlsx"):
    cf.register_option(
        "writer",
        "auto",
        writer_engine_doc.format(ext="xlsx", others=", ".join(_xlsx_options)),
        validator=str,
    )


with cf.config_prefix("io.excel.ods"):
    cf.register_option(
        "writer",
        "auto",
        writer_engine_doc.format(ext="ods", others=", ".join(_ods_options)),
        validator=str,
    )


# Set up the io.parquet specific configuration.
parquet_engine_doc = """
: string
    The default parquet reader/writer engine. Available options:
    'auto', 'pyarrow', 'fastparquet', the default is 'auto'
"""

with cf.config_prefix("io.parquet"):
    cf.register_option(
        "engine",
        "auto",
        parquet_engine_doc,
        validator=is_one_of_factory(["auto", "pyarrow", "fastparquet"]),
    )


# Set up the io.sql specific configuration.
sql_engine_doc = """
: string
    The default sql reader/writer engine. Available options:
    'auto', 'sqlalchemy', the default is 'auto'
"""

with cf.config_prefix("io.sql"):
    cf.register_option(
        "engine",
        "auto",
        sql_engine_doc,
        validator=is_one_of_factory(["auto", "sqlalchemy"]),
    )

# --------
# Plotting
# ---------

plotting_backend_doc = """
: str
    The plotting backend to use. The default value is "matplotlib", the
    backend provided with pandas. Other backends can be specified by
    providing the name of the module that implements the backend.
"""


def register_plotting_backend_cb(key) -> None:
    if key == "matplotlib":
        # We defer matplotlib validation, since it's the default
        return
    from pandas.plotting._core import _get_plot_backend

    _get_plot_backend(key)


with cf.config_prefix("plotting"):
    cf.register_option(
        "backend",
        defval="matplotlib",
        doc=plotting_backend_doc,
        validator=register_plotting_backend_cb,
    )


register_converter_doc = """
: bool or 'auto'.
    Whether to register converters with matplotlib's units registry for
    dates, times, datetimes, and Periods. Toggling to False will remove
    the converters, restoring any converters that pandas overwrote.
"""


def register_converter_cb(key) -> None:
    from pandas.plotting import (
        deregister_matplotlib_converters,
        register_matplotlib_converters,
    )

    if cf.get_option(key):
        register_matplotlib_converters()
    else:
        deregister_matplotlib_converters()


with cf.config_prefix("plotting.matplotlib"):
    cf.register_option(
        "register_converters",
        "auto",
        register_converter_doc,
        validator=is_one_of_factory(["auto", True, False]),
        cb=register_converter_cb,
    )

# ------
# Styler
# ------

styler_sparse_index_doc = """
: bool
    Whether to sparsify the display of a hierarchical index. Setting to False will
    display each explicit level element in a hierarchical key for each row.
"""

styler_sparse_columns_doc = """
: bool
    Whether to sparsify the display of hierarchical columns. Setting to False will
    display each explicit level element in a hierarchical key for each column.
"""

styler_render_repr = """
: str
    Determine which output to use in Jupyter Notebook in {"html", "latex"}.
"""

styler_max_elements = """
: int
    The maximum number of data-cell (<td>) elements that will be rendered before
    trimming will occur over columns, rows or both if needed.
"""

styler_max_rows = """
: int, optional
    The maximum number of rows that will be rendered. May still be reduced to
    satisfy ``max_elements``, which takes precedence.
"""

styler_max_columns = """
: int, optional
    The maximum number of columns that will be rendered. May still be reduced to
    satisfy ``max_elements``, which takes precedence.
"""

styler_precision = """
: int
    The precision for floats and complex numbers.
"""

styler_decimal = """
: str
    The character representation for the decimal separator for floats and complex.
"""

styler_thousands = """
: str, optional
    The character representation for thousands separator for floats, int and complex.
"""

styler_na_rep = """
: str, optional
    The string representation for values identified as missing.
"""

styler_escape = """
: str, optional
    Whether to escape certain characters according to the given context; html or latex.
"""

styler_formatter = """
: str, callable, dict, optional
    A formatter object to be used as default within ``Styler.format``.
"""

styler_multirow_align = """
: {"c", "t", "b"}
    The specifier for vertical alignment of sparsified LaTeX multirows.
"""

styler_multicol_align = r"""
: {"r", "c", "l", "naive-l", "naive-r"}
    The specifier for horizontal alignment of sparsified LaTeX multicolumns. Pipe
    decorators can also be added to non-naive values to draw vertical
    rules, e.g. "\|r" will draw a rule on the left side of right aligned merged cells.
"""

styler_hrules = """
: bool
    Whether to add horizontal rules on top and bottom and below the headers.
"""

styler_environment = """
: str
    The environment to replace ``\\begin{table}``. If "longtable" is used results
    in a specific longtable environment format.
"""

styler_encoding = """
: str
    The encoding used for output HTML and LaTeX files.
"""

styler_mathjax = """
: bool
    If False will render special CSS classes to table attributes that indicate Mathjax
    will not be used in Jupyter Notebook.
"""

with cf.config_prefix("styler"):
    cf.register_option("sparse.index", True, styler_sparse_index_doc, validator=is_bool)

    cf.register_option(
        "sparse.columns", True, styler_sparse_columns_doc, validator=is_bool
    )

    cf.register_option(
        "render.repr",
        "html",
        styler_render_repr,
        validator=is_one_of_factory(["html", "latex"]),
    )

    cf.register_option(
        "render.max_elements",
        2**18,
        styler_max_elements,
        validator=is_nonnegative_int,
    )

    cf.register_option(
        "render.max_rows",
        None,
        styler_max_rows,
        validator=is_nonnegative_int,
    )

    cf.register_option(
        "render.max_columns",
        None,
        styler_max_columns,
        validator=is_nonnegative_int,
    )

    cf.register_option("render.encoding", "utf-8", styler_encoding, validator=is_str)

    cf.register_option("format.decimal", ".", styler_decimal, validator=is_str)

    cf.register_option(
        "format.precision", 6, styler_precision, validator=is_nonnegative_int
    )

    cf.register_option(
        "format.thousands",
        None,
        styler_thousands,
        validator=is_instance_factory([type(None), str]),
    )

    cf.register_option(
        "format.na_rep",
        None,
        styler_na_rep,
        validator=is_instance_factory([type(None), str]),
    )

    cf.register_option(
        "format.escape",
        None,
        styler_escape,
        validator=is_one_of_factory([None, "html", "latex", "latex-math"]),
    )

    cf.register_option(
        "format.formatter",
        None,
        styler_formatter,
        validator=is_instance_factory([type(None), dict, Callable, str]),
    )

    cf.register_option("html.mathjax", True, styler_mathjax, validator=is_bool)

    cf.register_option(
        "latex.multirow_align",
        "c",
        styler_multirow_align,
        validator=is_one_of_factory(["c", "t", "b", "naive"]),
    )

    val_mca = ["r", "|r|", "|r", "r|", "c", "|c|", "|c", "c|", "l", "|l|", "|l", "l|"]
    val_mca += ["naive-l", "naive-r"]
    cf.register_option(
        "latex.multicol_align",
        "r",
        styler_multicol_align,
        validator=is_one_of_factory(val_mca),
    )

    cf.register_option("latex.hrules", False, styler_hrules, validator=is_bool)

    cf.register_option(
        "latex.environment",
        None,
        styler_environment,
        validator=is_instance_factory([type(None), str]),
    )


with cf.config_prefix("future"):
    cf.register_option(
        "infer_string",
        True if os.environ.get("PANDAS_FUTURE_INFER_STRING", "0") == "1" else False,
        "Whether to infer sequence of str objects as pyarrow string "
        "dtype, which will be the default in pandas 3.0 "
        "(at which point this option will be deprecated).",
        validator=is_one_of_factory([True, False]),
    )

    cf.register_option(
        "no_silent_downcasting",
        False,
        "Whether to opt-in to the future behavior which will *not* silently "
        "downcast results from Series and DataFrame `where`, `mask`, and `clip` "
        "methods. "
        "Silent downcasting will be removed in pandas 3.0 "
        "(at which point this option will be deprecated).",
        validator=is_one_of_factory([True, False]),
    )
```
