## Supplementary software v0.2.1 for "Virtual control arms for paediatric myopia trials: external validation of axial-elongation models": construction.py

```
"""
Constructor functions intended to be shared by pd.array, Series.__init__,
and Index.__new__.

These should not depend on core.internals.
"""
from __future__ import annotations

from collections.abc import Sequence
from typing import (
    TYPE_CHECKING,
    Optional,
    Union,
    cast,
    overload,
)
import warnings

import numpy as np
from numpy import ma

from pandas._config import using_string_dtype

from pandas._libs import lib
from pandas._libs.tslibs import (
    Period,
    get_supported_dtype,
    is_supported_dtype,
)
from pandas._typing import (
    AnyArrayLike,
    ArrayLike,
    Dtype,
    DtypeObj,
    T,
)
from pandas.util._exceptions import find_stack_level

from pandas.core.dtypes.base import ExtensionDtype
from pandas.core.dtypes.cast import (
    construct_1d_arraylike_from_scalar,
    construct_1d_object_array_from_listlike,
    maybe_cast_to_datetime,
    maybe_cast_to_integer_array,
    maybe_convert_platform,
    maybe_infer_to_datetimelike,
    maybe_promote,
)
from pandas.core.dtypes.common import (
    is_list_like,
    is_object_dtype,
    is_string_dtype,
    pandas_dtype,
)
from pandas.core.dtypes.dtypes import NumpyEADtype
from pandas.core.dtypes.generic import (
    ABCDataFrame,
    ABCExtensionArray,
    ABCIndex,
    ABCSeries,
)
from pandas.core.dtypes.missing import isna

import pandas.core.common as com

if TYPE_CHECKING:
    from pandas import (
        Index,
        Series,
    )
    from pandas.core.arrays.base import ExtensionArray


def array(
    data: Sequence[object] | AnyArrayLike,
    dtype: Dtype | None = None,
    copy: bool = True,
) -> ExtensionArray:
    """
    Create an array.

    Parameters
    ----------
    data : Sequence of objects
        The scalars inside `data` should be instances of the
        scalar type for `dtype`. It's expected that `data`
        represents a 1-dimensional array of data.

        When `data` is an Index or Series, the underlying array
        will be extracted from `data`.

    dtype : str, np.dtype, or ExtensionDtype, optional
        The dtype to use for the array. This may be a NumPy
        dtype or an extension type registered with pandas using
        :meth:`pandas.api.extensions.register_extension_dtype`.

        If not specified, there are two possibilities:

        1. When `data` is a :class:`Series`, :class:`Index`, or
           :class:`ExtensionArray`, the `dtype` will be taken
           from the data.
        2. Otherwise, pandas will attempt to infer the `dtype`
           from the data.

        Note that when `data` is a NumPy array, ``data.dtype`` is
        *not* used for inferring the array type. This is because
        NumPy cannot represent all the types of data that can be
        held in extension arrays.

        Currently, pandas will infer an extension dtype for sequences of

        ============================== =======================================
        Scalar Type                    Array Type
        ============================== =======================================
        :class:`pandas.Interval`       :class:`pandas.arrays.IntervalArray`
        :class:`pandas.Period`         :class:`pandas.arrays.PeriodArray`
        :class:`datetime.datetime`     :class:`pandas.arrays.DatetimeArray`
        :class:`datetime.timedelta`    :class:`pandas.arrays.TimedeltaArray`
        :class:`int`                   :class:`pandas.arrays.IntegerArray`
        :class:`float`                 :class:`pandas.arrays.FloatingArray`
        :class:`str`                   :class:`pandas.arrays.StringArray` or
                                       :class:`pandas.arrays.ArrowStringArray`
        :class:`bool`                  :class:`pandas.arrays.BooleanArray`
        ============================== =======================================

        The ExtensionArray created when the scalar type is :class:`str` is determined by
        ``pd.options.mode.string_storage`` if the dtype is not explicitly given.

        For all other cases, NumPy's usual inference rules will be used.
    copy : bool, default True
        Whether to copy the data, even if not necessary. Depending
        on the type of `data`, creating the new array may require
        copying data, even if ``copy=False``.

    Returns
    -------
    ExtensionArray
        The newly created array.

    Raises
    ------
    ValueError
        When `data` is not 1-dimensional.

    See Also
    --------
    numpy.array : Construct a NumPy array.
    Series : Construct a pandas Series.
    Index : Construct a pandas Index.
    arrays.NumpyExtensionArray : ExtensionArray wrapping a NumPy array.
    Series.array : Extract the array stored within a Series.

    Notes
    -----
    Omitting the `dtype` argument means pandas will attempt to infer the
    best array type from the values in the data. As new array types are
    added by pandas and 3rd party libraries, the "best" array type may
    change. We recommend specifying `dtype` to ensure that

    1. the correct array type for the data is returned
    2. the returned array type doesn't change as new extension types
       are added by pandas and third-party libraries

    Additionally, if the underlying memory representation of the returned
    array matters, we recommend specifying the `dtype` as a concrete object
    rather than a string alias or allowing it to be inferred. For example,
    a future version of pandas or a 3rd-party library may include a
    dedicated ExtensionArray for string data. In this event, the following
    would no longer return a :class:`arrays.NumpyExtensionArray` backed by a
    NumPy array.

    >>> pd.array(['a', 'b'], dtype=str)
    <NumpyExtensionArray>
    ['a', 'b']
    Length: 2, dtype: str32

    This would instead return the new ExtensionArray dedicated for string
    data. If you really need the new array to be backed by a  NumPy array,
    specify that in the dtype.

    >>> pd.array(['a', 'b'], dtype=np.dtype("<U1"))
    <NumpyExtensionArray>
    ['a', 'b']
    Length: 2, dtype: str32

    Finally, Pandas has arrays that mostly overlap with NumPy

      * :class:`arrays.DatetimeArray`
      * :class:`arrays.TimedeltaArray`

    When data with a ``datetime64[ns]`` or ``timedelta64[ns]`` dtype is
    passed, pandas will always return a ``DatetimeArray`` or ``TimedeltaArray``
    rather than a ``NumpyExtensionArray``. This is for symmetry with the case of
    timezone-aware data, which NumPy does not natively support.

    >>> pd.array(['2015', '2016'], dtype='datetime64[ns]')
    <DatetimeArray>
    ['2015-01-01 00:00:00', '2016-01-01 00:00:00']
    Length: 2, dtype: datetime64[ns]

    >>> pd.array(["1h", "2h"], dtype='timedelta64[ns]')
    <TimedeltaArray>
    ['0 days 01:00:00', '0 days 02:00:00']
    Length: 2, dtype: timedelta64[ns]

    Examples
    --------
    If a dtype is not specified, pandas will infer the best dtype from the values.
    See the description of `dtype` for the types pandas infers for.

    >>> pd.array([1, 2])
    <IntegerArray>
    [1, 2]
    Length: 2, dtype: Int64

    >>> pd.array([1, 2, np.nan])
    <IntegerArray>
    [1, 2, <NA>]
    Length: 3, dtype: Int64

    >>> pd.array([1.1, 2.2])
    <FloatingArray>
    [1.1, 2.2]
    Length: 2, dtype: Float64

    >>> pd.array(["a", None, "c"])
    <StringArray>
    ['a', <NA>, 'c']
    Length: 3, dtype: string

    >>> with pd.option_context("string_storage", "pyarrow"):
    ...     arr = pd.array(["a", None, "c"])
    ...
    >>> arr
    <ArrowStringArray>
    ['a', <NA>, 'c']
    Length: 3, dtype: string

    >>> pd.array([pd.Period('2000', freq="D"), pd.Period("2000", freq="D")])
    <PeriodArray>
    ['2000-01-01', '2000-01-01']
    Length: 2, dtype: period[D]

    You can use the string alias for `dtype`

    >>> pd.array(['a', 'b', 'a'], dtype='category')
    ['a', 'b', 'a']
    Categories (2, object): ['a', 'b']

    Or specify the actual dtype

    >>> pd.array(['a', 'b', 'a'],
    ...          dtype=pd.CategoricalDtype(['a', 'b', 'c'], ordered=True))
    ['a', 'b', 'a']
    Categories (3, object): ['a' < 'b' < 'c']

    If pandas does not infer a dedicated extension type a
    :class:`arrays.NumpyExtensionArray` is returned.

    >>> pd.array([1 + 1j, 3 + 2j])
    <NumpyExtensionArray>
    [(1+1j), (3+2j)]
    Length: 2, dtype: complex128

    As mentioned in the "Notes" section, new extension types may be added
    in the future (by pandas or 3rd party libraries), causing the return
    value to no longer be a :class:`arrays.NumpyExtensionArray`. Specify the
    `dtype` as a NumPy dtype if you need to ensure there's no future change in
    behavior.

    >>> pd.array([1, 2], dtype=np.dtype("int32"))
    <NumpyExtensionArray>
    [1, 2]
    Length: 2, dtype: int32

    `data` must be 1-dimensional. A ValueError is raised when the input
    has the wrong dimensionality.

    >>> pd.array(1)
    Traceback (most recent call last):
      ...
    ValueError: Cannot pass scalar '1' to 'pandas.array'.
    """
    from pandas.core.arrays import (
        BooleanArray,
        DatetimeArray,
        ExtensionArray,
        FloatingArray,
        IntegerArray,
        IntervalArray,
        NumpyExtensionArray,
        PeriodArray,
        TimedeltaArray,
    )
    from pandas.core.arrays.string_ import StringDtype

    if lib.is_scalar(data):
        msg = f"Cannot pass scalar '{data}' to 'pandas.array'."
        raise ValueError(msg)
    elif isinstance(data, ABCDataFrame):
        raise TypeError("Cannot pass DataFrame to 'pandas.array'")

    if dtype is None and isinstance(data, (ABCSeries, ABCIndex, ExtensionArray)):
        # Note: we exclude np.ndarray here, will do type inference on it
        dtype = data.dtype

    data = extract_array(data, extract_numpy=True)

    # this returns None for not-found dtypes.
    if dtype is not None:
        dtype = pandas_dtype(dtype)

    if isinstance(data, ExtensionArray) and (dtype is None or data.dtype == dtype):
        # e.g. TimedeltaArray[s], avoid casting to NumpyExtensionArray
        if copy:
            return data.copy()
        return data

    if isinstance(dtype, ExtensionDtype):
        cls = dtype.construct_array_type()
        return cls._from_sequence(data, dtype=dtype, copy=copy)

    if dtype is None:
        inferred_dtype = lib.infer_dtype(data, skipna=True)
        if inferred_dtype == "period":
            period_data = cast(Union[Sequence[Optional[Period]], AnyArrayLike], data)
            return PeriodArray._from_sequence(period_data, copy=copy)

        elif inferred_dtype == "interval":
            return IntervalArray(data, copy=copy)

        elif inferred_dtype.startswith("datetime"):
            # datetime, datetime64
            try:
                return DatetimeArray._from_sequence(data, copy=copy)
            except ValueError:
                # Mixture of timezones, fall back to NumpyExtensionArray
                pass

        elif inferred_dtype.startswith("timedelta"):
            # timedelta, timedelta64
            return TimedeltaArray._from_sequence(data, copy=copy)

        elif inferred_dtype == "string":
            # StringArray/ArrowStringArray depending on pd.options.mode.string_storage
            dtype = StringDtype()
            cls = dtype.construct_array_type()
            return cls._from_sequence(data, dtype=dtype, copy=copy)

        elif inferred_dtype == "integer":
            return IntegerArray._from_sequence(data, copy=copy)
        elif inferred_dtype == "empty" and not hasattr(data, "dtype") and not len(data):
            return FloatingArray._from_sequence(data, copy=copy)
        elif (
            inferred_dtype in ("floating", "mixed-integer-float")
            and getattr(data, "dtype", None) != np.float16
        ):
            # GH#44715 Exclude np.float16 bc FloatingArray does not support it;
            #  we will fall back to NumpyExtensionArray.
            return FloatingArray._from_sequence(data, copy=copy)

        elif inferred_dtype == "boolean":
            return BooleanArray._from_sequence(data, dtype="boolean", copy=copy)

    # Pandas overrides NumPy for
    #   1. datetime64[ns,us,ms,s]
    #   2. timedelta64[ns,us,ms,s]
    # so that a DatetimeArray is returned.
    if lib.is_np_dtype(dtype, "M") and is_supported_dtype(dtype):
        return DatetimeArray._from_sequence(data, dtype=dtype, copy=copy)
    if lib.is_np_dtype(dtype, "m") and is_supported_dtype(dtype):
        return TimedeltaArray._from_sequence(data, dtype=dtype, copy=copy)

    elif lib.is_np_dtype(dtype, "mM"):
        warnings.warn(
            r"datetime64 and timedelta64 dtype resolutions other than "
            r"'s', 'ms', 'us', and 'ns' are deprecated. "
            r"In future releases passing unsupported resolutions will "
            r"raise an exception.",
            FutureWarning,
            stacklevel=find_stack_level(),
        )

    return NumpyExtensionArray._from_sequence(data, dtype=dtype, copy=copy)


_typs = frozenset(
    {
        "index",
        "rangeindex",
        "multiindex",
        "datetimeindex",
        "timedeltaindex",
        "periodindex",
        "categoricalindex",
        "intervalindex",
        "series",
    }
)


@overload
def extract_array(
    obj: Series | Index, extract_numpy: bool = ..., extract_range: bool = ...
) -> ArrayLike:
    ...


@overload
def extract_array(
    obj: T, extract_numpy: bool = ..., extract_range: bool = ...
) -> T | ArrayLike:
    ...


def extract_array(
    obj: T, extract_numpy: bool = False, extract_range: bool = False
) -> T | ArrayLike:
    """
    Extract the ndarray or ExtensionArray from a Series or Index.

    For all other types, `obj` is just returned as is.

    Parameters
    ----------
    obj : object
        For Series / Index, the underlying ExtensionArray is unboxed.

    extract_numpy : bool, default False
        Whether to extract the ndarray from a NumpyExtensionArray.

    extract_range : bool, default False
        If we have a RangeIndex, return range._values if True
        (which is a materialized integer ndarray), otherwise return unchanged.

    Returns
    -------
    arr : object

    Examples
    --------
    >>> extract_array(pd.Series(['a', 'b', 'c'], dtype='category'))
    ['a', 'b', 'c']
    Categories (3, object): ['a', 'b', 'c']

    Other objects like lists, arrays, and DataFrames are just passed through.

    >>> extract_array([1, 2, 3])
    [1, 2, 3]

    For an ndarray-backed Series / Index the ndarray is returned.

    >>> extract_array(pd.Series([1, 2, 3]))
    array([1, 2, 3])

    To extract all the way down to the ndarray, pass ``extract_numpy=True``.

    >>> extract_array(pd.Series([1, 2, 3]), extract_numpy=True)
    array([1, 2, 3])
    """
    typ = getattr(obj, "_typ", None)
    if typ in _typs:
        # i.e. isinstance(obj, (ABCIndex, ABCSeries))
        if typ == "rangeindex":
            if extract_range:
                # error: "T" has no attribute "_values"
                return obj._values  # type: ignore[attr-defined]
            return obj

        # error: "T" has no attribute "_values"
        return obj._values  # type: ignore[attr-defined]

    elif extract_numpy and typ == "npy_extension":
        # i.e. isinstance(obj, ABCNumpyExtensionArray)
        # error: "T" has no attribute "to_numpy"
        return obj.to_numpy()  # type: ignore[attr-defined]

    return obj


def ensure_wrapped_if_datetimelike(arr):
    """
    Wrap datetime64 and timedelta64 ndarrays in DatetimeArray/TimedeltaArray.
    """
    if isinstance(arr, np.ndarray):
        if arr.dtype.kind == "M":
            from pandas.core.arrays import DatetimeArray

            dtype = get_supported_dtype(arr.dtype)
            return DatetimeArray._from_sequence(arr, dtype=dtype)

        elif arr.dtype.kind == "m":
            from pandas.core.arrays import TimedeltaArray

            dtype = get_supported_dtype(arr.dtype)
            return TimedeltaArray._from_sequence(arr, dtype=dtype)

    return arr


def sanitize_masked_array(data: ma.MaskedArray) -> np.ndarray:
    """
    Convert numpy MaskedArray to ensure mask is softened.
    """
    mask = ma.getmaskarray(data)
    if mask.any():
        dtype, fill_value = maybe_promote(data.dtype, np.nan)
        dtype = cast(np.dtype, dtype)
        data = ma.asarray(data.astype(dtype, copy=True))
        data.soften_mask()  # set hardmask False if it was True
        data[mask] = fill_value
    else:
        data = data.copy()
    return data


def sanitize_array(
    data,
    index: Index | None,
    dtype: DtypeObj | None = None,
    copy: bool = False,
    *,
    allow_2d: bool = False,
) -> ArrayLike:
    """
    Sanitize input data to an ndarray or ExtensionArray, copy if specified,
    coerce to the dtype if specified.

    Parameters
    ----------
    data : Any
    index : Index or None, default None
    dtype : np.dtype, ExtensionDtype, or None, default None
    copy : bool, default False
    allow_2d : bool, default False
        If False, raise if we have a 2D Arraylike.

    Returns
    -------
    np.ndarray or ExtensionArray
    """
    original_dtype = dtype
    if isinstance(data, ma.MaskedArray):
        data = sanitize_masked_array(data)

    if isinstance(dtype, NumpyEADtype):
        # Avoid ending up with a NumpyExtensionArray
        dtype = dtype.numpy_dtype

    object_index = False
    if isinstance(data, ABCIndex) and data.dtype == object and dtype is None:
        object_index = True

    # extract ndarray or ExtensionArray, ensure we have no NumpyExtensionArray
    data = extract_array(data, extract_numpy=True, extract_range=True)

    if isinstance(data, np.ndarray) and data.ndim == 0:
        if dtype is None:
            dtype = data.dtype
        data = lib.item_from_zerodim(data)
    elif isinstance(data, range):
        # GH#16804
        data = range_to_ndarray(data)
        copy = False

    if not is_list_like(data):
        if index is None:
            raise ValueError("index must be specified when data is not list-like")
        if isinstance(data, str) and using_string_dtype() and original_dtype is None:
            from pandas.core.arrays.string_ import StringDtype

            dtype = StringDtype(na_value=np.nan)
        data = construct_1d_arraylike_from_scalar(data, len(index), dtype)

        return data

    elif isinstance(data, ABCExtensionArray):
        # it is already ensured above this is not a NumpyExtensionArray
        # Until GH#49309 is fixed this check needs to come before the
        #  ExtensionDtype check
        if dtype is not None:
            subarr = data.astype(dtype, copy=copy)
        elif copy:
            subarr = data.copy()
        else:
            subarr = data

    elif isinstance(dtype, ExtensionDtype):
        # create an extension array from its dtype
        _sanitize_non_ordered(data)
        cls = dtype.construct_array_type()
        if not hasattr(data, "__array__"):
            data = list(data)
        subarr = cls._from_sequence(data, dtype=dtype, copy=copy)

    # GH#846
    elif isinstance(data, np.ndarray):
        if isinstance(data, np.matrix):
            data = data.A

        if dtype is None:
            subarr = data
            if data.dtype == object:
                subarr = maybe_infer_to_datetimelike(data)
                if object_index and using_string_dtype() and is_string_dtype(subarr):
                    # Avoid inference when string option is set
                    subarr = data
            elif data.dtype.kind == "U" and using_string_dtype():
                from pandas.core.arrays.string_ import StringDtype

                dtype = StringDtype(na_value=np.nan)
                subarr = dtype.construct_array_type()._from_sequence(data, dtype=dtype)

            if (
                subarr is data
                or (subarr.dtype == "str" and subarr.dtype.storage == "python")  # type: ignore[union-attr]
            ) and copy:
                subarr = subarr.copy()

        else:
            # we will try to copy by-definition here
            subarr = _try_cast(data, dtype, copy)

    elif hasattr(data, "__array__"):
        # e.g. dask array GH#38645
        if not copy:
            data = np.asarray(data)
        else:
            data = np.array(data, copy=copy)
        return sanitize_array(
            data,
            index=index,
            dtype=dtype,
            copy=False,
            allow_2d=allow_2d,
        )

    else:
        _sanitize_non_ordered(data)
        # materialize e.g. generators, convert e.g. tuples, abc.ValueView
        data = list(data)

        if len(data) == 0 and dtype is None:
            # We default to float64, matching numpy
            subarr = np.array([], dtype=np.float64)

        elif dtype is not None:
            subarr = _try_cast(data, dtype, copy)

        else:
            subarr = maybe_convert_platform(data)
            if subarr.dtype == object:
                subarr = cast(np.ndarray, subarr)
                subarr = maybe_infer_to_datetimelike(subarr)

    subarr = _sanitize_ndim(subarr, data, dtype, index, allow_2d=allow_2d)

    if isinstance(subarr, np.ndarray):
        # at this point we should have dtype be None or subarr.dtype == dtype
        dtype = cast(np.dtype, dtype)
        subarr = _sanitize_str_dtypes(subarr, data, dtype, copy)

    return subarr


def range_to_ndarray(rng: range) -> np.ndarray:
    """
    Cast a range object to ndarray.
    """
    # GH#30171 perf avoid realizing range as a list in np.array
    try:
        arr = np.arange(rng.start, rng.stop, rng.step, dtype="int64")
    except OverflowError:
        # GH#30173 handling for ranges that overflow int64
        if (rng.start >= 0 and rng.step > 0) or (rng.step < 0 <= rng.stop):
            try:
                arr = np.arange(rng.start, rng.stop, rng.step, dtype="uint64")
            except OverflowError:
                arr = construct_1d_object_array_from_listlike(list(rng))
        else:
            arr = construct_1d_object_array_from_listlike(list(rng))
    return arr


def _sanitize_non_ordered(data) -> None:
    """
    Raise only for unordered sets, e.g., not for dict_keys
    """
    if isinstance(data, (set, frozenset)):
        raise TypeError(f"'{type(data).__name__}' type is unordered")


def _sanitize_ndim(
    result: ArrayLike,
    data,
    dtype: DtypeObj | None,
    index: Index | None,
    *,
    allow_2d: bool = False,
) -> ArrayLike:
    """
    Ensure we have a 1-dimensional result array.
    """
    if getattr(result, "ndim", 0) == 0:
        raise ValueError("result should be arraylike with ndim > 0")

    if result.ndim == 1:
        # the result that we want
        result = _maybe_repeat(result, index)

    elif result.ndim > 1:
        if isinstance(data, np.ndarray):
            if allow_2d:
                return result
            raise ValueError(
                f"Data must be 1-dimensional, got ndarray of shape {data.shape} instead"
            )
        if is_object_dtype(dtype) and isinstance(dtype, ExtensionDtype):
            # i.e. NumpyEADtype("O")

            result = com.asarray_tuplesafe(data, dtype=np.dtype("object"))
            cls = dtype.construct_array_type()
            result = cls._from_sequence(result, dtype=dtype)
        else:
            # error: Argument "dtype" to "asarray_tuplesafe" has incompatible type
            # "Union[dtype[Any], ExtensionDtype, None]"; expected "Union[str,
            # dtype[Any], None]"
            result = com.asarray_tuplesafe(data, dtype=dtype)  # type: ignore[arg-type]
    return result


def _sanitize_str_dtypes(
    result: np.ndarray, data, dtype: np.dtype | None, copy: bool
) -> np.ndarray:
    """
    Ensure we have a dtype that is supported by pandas.
    """

    # This is to prevent mixed-type Series getting all casted to
    # NumPy string type, e.g. NaN --> '-1#IND'.
    if issubclass(result.dtype.type, str):
        # GH#16605
        # If not empty convert the data to dtype
        # GH#19853: If data is a scalar, result has already the result
        if not lib.is_scalar(data):
            if not np.all(isna(data)):
                data = np.asarray(data, dtype=dtype)
            if not copy:
                result = np.asarray(data, dtype=object)
            else:
                result = np.array(data, dtype=object, copy=copy)
    return result


def _maybe_repeat(arr: ArrayLike, index: Index | None) -> ArrayLike:
    """
    If we have a length-1 array and an index describing how long we expect
    the result to be, repeat the array.
    """
    if index is not None:
        if 1 == len(arr) != len(index):
            arr = arr.repeat(len(index))
    return arr


def _try_cast(
    arr: list | np.ndarray,
    dtype: np.dtype,
    copy: bool,
) -> ArrayLike:
    """
    Convert input to numpy ndarray and optionally cast to a given dtype.

    Parameters
    ----------
    arr : ndarray or list
        Excludes: ExtensionArray, Series, Index.
    dtype : np.dtype
    copy : bool
        If False, don't copy the data if not needed.

    Returns
    -------
    np.ndarray or ExtensionArray
    """
    is_ndarray = isinstance(arr, np.ndarray)

    if dtype == object:
        if not is_ndarray:
            subarr = construct_1d_object_array_from_listlike(arr)
            return subarr
        return ensure_wrapped_if_datetimelike(arr).astype(dtype, copy=copy)

    elif dtype.kind == "U":
        # TODO: test cases with arr.dtype.kind in "mM"
        if is_ndarray:
            arr = cast(np.ndarray, arr)
            shape = arr.shape
            if arr.ndim > 1:
                arr = arr.ravel()
        else:
            shape = (len(arr),)
        return lib.ensure_string_array(arr, convert_na_value=False, copy=copy).reshape(
            shape
        )

    elif dtype.kind in "mM":
        return maybe_cast_to_datetime(arr, dtype)

    # GH#15832: Check if we are requesting a numeric dtype and
    # that we can convert the data to the requested dtype.
    elif dtype.kind in "iu":
        # this will raise if we have e.g. floats

        subarr = maybe_cast_to_integer_array(arr, dtype)
    elif not copy:
        subarr = np.asarray(arr, dtype=dtype)
    else:
        subarr = np.array(arr, dtype=dtype, copy=copy)

    return subarr
```
