## Supplementary software v0.2.1 for "Virtual control arms for paediatric myopia trials: external validation of axial-elongation models": api.py

```
from pandas.core.dtypes.common import (
    is_any_real_numeric_dtype,
    is_array_like,
    is_bool,
    is_bool_dtype,
    is_categorical_dtype,
    is_complex,
    is_complex_dtype,
    is_datetime64_any_dtype,
    is_datetime64_dtype,
    is_datetime64_ns_dtype,
    is_datetime64tz_dtype,
    is_dict_like,
    is_dtype_equal,
    is_extension_array_dtype,
    is_file_like,
    is_float,
    is_float_dtype,
    is_hashable,
    is_int64_dtype,
    is_integer,
    is_integer_dtype,
    is_interval,
    is_interval_dtype,
    is_iterator,
    is_list_like,
    is_named_tuple,
    is_number,
    is_numeric_dtype,
    is_object_dtype,
    is_period_dtype,
    is_re,
    is_re_compilable,
    is_scalar,
    is_signed_integer_dtype,
    is_sparse,
    is_string_dtype,
    is_timedelta64_dtype,
    is_timedelta64_ns_dtype,
    is_unsigned_integer_dtype,
    pandas_dtype,
)

__all__ = [
    "is_any_real_numeric_dtype",
    "is_array_like",
    "is_bool",
    "is_bool_dtype",
    "is_categorical_dtype",
    "is_complex",
    "is_complex_dtype",
    "is_datetime64_any_dtype",
    "is_datetime64_dtype",
    "is_datetime64_ns_dtype",
    "is_datetime64tz_dtype",
    "is_dict_like",
    "is_dtype_equal",
    "is_extension_array_dtype",
    "is_file_like",
    "is_float",
    "is_float_dtype",
    "is_hashable",
    "is_int64_dtype",
    "is_integer",
    "is_integer_dtype",
    "is_interval",
    "is_interval_dtype",
    "is_iterator",
    "is_list_like",
    "is_named_tuple",
    "is_number",
    "is_numeric_dtype",
    "is_object_dtype",
    "is_period_dtype",
    "is_re",
    "is_re_compilable",
    "is_scalar",
    "is_signed_integer_dtype",
    "is_sparse",
    "is_string_dtype",
    "is_timedelta64_dtype",
    "is_timedelta64_ns_dtype",
    "is_unsigned_integer_dtype",
    "pandas_dtype",
]
```
