## Supplementary software v0.2.1 for "Virtual control arms for paediatric myopia trials: external validation of axial-elongation models": astype.py

```
"""
Functions for implementing 'astype' methods according to pandas conventions,
particularly ones that differ from numpy.
"""
from __future__ import annotations

import inspect
from typing import (
    TYPE_CHECKING,
    overload,
)
import warnings

import numpy as np

from pandas._libs import lib
from pandas._libs.tslibs.timedeltas import array_to_timedelta64
from pandas.errors import IntCastingNaNError

from pandas.core.dtypes.common import (
    is_object_dtype,
    is_string_dtype,
    pandas_dtype,
)
from pandas.core.dtypes.dtypes import (
    ExtensionDtype,
    NumpyEADtype,
)

if TYPE_CHECKING:
    from pandas._typing import (
        ArrayLike,
        DtypeObj,
        IgnoreRaise,
    )

    from pandas.core.arrays import ExtensionArray

_dtype_obj = np.dtype(object)


@overload
def _astype_nansafe(
    arr: np.ndarray, dtype: np.dtype, copy: bool = ..., skipna: bool = ...
) -> np.ndarray:
    ...


@overload
def _astype_nansafe(
    arr: np.ndarray, dtype: ExtensionDtype, copy: bool = ..., skipna: bool = ...
) -> ExtensionArray:
    ...


def _astype_nansafe(
    arr: np.ndarray, dtype: DtypeObj, copy: bool = True, skipna: bool = False
) -> ArrayLike:
    """
    Cast the elements of an array to a given dtype a nan-safe manner.

    Parameters
    ----------
    arr : ndarray
    dtype : np.dtype or ExtensionDtype
    copy : bool, default True
        If False, a view will be attempted but may fail, if
        e.g. the item sizes don't align.
    skipna: bool, default False
        Whether or not we should skip NaN when casting as a string-type.

    Raises
    ------
    ValueError
        The dtype was a datetime64/timedelta64 dtype, but it had no unit.
    """

    # dispatch on extension dtype if needed
    if isinstance(dtype, ExtensionDtype):
        return dtype.construct_array_type()._from_sequence(arr, dtype=dtype, copy=copy)

    elif not isinstance(dtype, np.dtype):  # pragma: no cover
        raise ValueError("dtype must be np.dtype or ExtensionDtype")

    if arr.dtype.kind in "mM":
        from pandas.core.construction import ensure_wrapped_if_datetimelike

        arr = ensure_wrapped_if_datetimelike(arr)
        res = arr.astype(dtype, copy=copy)
        return np.asarray(res)

    if issubclass(dtype.type, str):
        shape = arr.shape
        if arr.ndim > 1:
            arr = arr.ravel()
        return lib.ensure_string_array(
            arr, skipna=skipna, convert_na_value=False
        ).reshape(shape)

    elif np.issubdtype(arr.dtype, np.floating) and dtype.kind in "iu":
        return _astype_float_to_int_nansafe(arr, dtype, copy)

    elif arr.dtype == object:
        # if we have a datetime/timedelta array of objects
        # then coerce to datetime64[ns] and use DatetimeArray.astype

        if lib.is_np_dtype(dtype, "M"):
            from pandas.core.arrays import DatetimeArray

            dta = DatetimeArray._from_sequence(arr, dtype=dtype)
            return dta._ndarray

        elif lib.is_np_dtype(dtype, "m"):
            from pandas.core.construction import ensure_wrapped_if_datetimelike

            # bc we know arr.dtype == object, this is equivalent to
            #  `np.asarray(to_timedelta(arr))`, but using a lower-level API that
            #  does not require a circular import.
            tdvals = array_to_timedelta64(arr).view("m8[ns]")

            tda = ensure_wrapped_if_datetimelike(tdvals)
            return tda.astype(dtype, copy=False)._ndarray

    if dtype.name in ("datetime64", "timedelta64"):
        msg = (
            f"The '{dtype.name}' dtype has no unit. Please pass in "
            f"'{dtype.name}[ns]' instead."
        )
        raise ValueError(msg)

    if copy or arr.dtype == object or dtype == object:
        # Explicit copy, or required since NumPy can't view from / to object.
        return arr.astype(dtype, copy=True)

    return arr.astype(dtype, copy=copy)


def _astype_float_to_int_nansafe(
    values: np.ndarray, dtype: np.dtype, copy: bool
) -> np.ndarray:
    """
    astype with a check preventing converting NaN to an meaningless integer value.
    """
    if not np.isfinite(values).all():
        raise IntCastingNaNError(
            "Cannot convert non-finite values (NA or inf) to integer"
        )
    if dtype.kind == "u":
        # GH#45151
        if not (values >= 0).all():
            raise ValueError(f"Cannot losslessly cast from {values.dtype} to {dtype}")
    with warnings.catch_warnings():
        warnings.filterwarnings("ignore", category=RuntimeWarning)
        return values.astype(dtype, copy=copy)


def astype_array(values: ArrayLike, dtype: DtypeObj, copy: bool = False) -> ArrayLike:
    """
    Cast array (ndarray or ExtensionArray) to the new dtype.

    Parameters
    ----------
    values : ndarray or ExtensionArray
    dtype : dtype object
    copy : bool, default False
        copy if indicated

    Returns
    -------
    ndarray or ExtensionArray
    """
    if values.dtype == dtype:
        if copy:
            return values.copy()
        return values

    if not isinstance(values, np.ndarray):
        # i.e. ExtensionArray
        values = values.astype(dtype, copy=copy)

    else:
        values = _astype_nansafe(values, dtype, copy=copy)

    # in pandas we don't store numpy str dtypes, so convert to object
    if isinstance(dtype, np.dtype) and issubclass(values.dtype.type, str):
        values = np.array(values, dtype=object)

    return values


def astype_array_safe(
    values: ArrayLike, dtype, copy: bool = False, errors: IgnoreRaise = "raise"
) -> ArrayLike:
    """
    Cast array (ndarray or ExtensionArray) to the new dtype.

    This basically is the implementation for DataFrame/Series.astype and
    includes all custom logic for pandas (NaN-safety, converting str to object,
    not allowing )

    Parameters
    ----------
    values : ndarray or ExtensionArray
    dtype : str, dtype convertible
    copy : bool, default False
        copy if indicated
    errors : str, {'raise', 'ignore'}, default 'raise'
        - ``raise`` : allow exceptions to be raised
        - ``ignore`` : suppress exceptions. On error return original object

    Returns
    -------
    ndarray or ExtensionArray
    """
    errors_legal_values = ("raise", "ignore")

    if errors not in errors_legal_values:
        invalid_arg = (
            "Expected value of kwarg 'errors' to be one of "
            f"{list(errors_legal_values)}. Supplied value is '{errors}'"
        )
        raise ValueError(invalid_arg)

    if inspect.isclass(dtype) and issubclass(dtype, ExtensionDtype):
        msg = (
            f"Expected an instance of {dtype.__name__}, "
            "but got the class instead. Try instantiating 'dtype'."
        )
        raise TypeError(msg)

    dtype = pandas_dtype(dtype)
    if isinstance(dtype, NumpyEADtype):
        # Ensure we don't end up with a NumpyExtensionArray
        dtype = dtype.numpy_dtype

    try:
        new_values = astype_array(values, dtype, copy=copy)
    except (ValueError, TypeError):
        # e.g. _astype_nansafe can fail on object-dtype of strings
        #  trying to convert to float
        if errors == "ignore":
            new_values = values
        else:
            raise

    return new_values


def astype_is_view(dtype: DtypeObj, new_dtype: DtypeObj) -> bool:
    """Checks if astype avoided copying the data.

    Parameters
    ----------
    dtype : Original dtype
    new_dtype : target dtype

    Returns
    -------
    True if new data is a view or not guaranteed to be a copy, False otherwise
    """
    if isinstance(dtype, np.dtype) and not isinstance(new_dtype, np.dtype):
        new_dtype, dtype = dtype, new_dtype

    if dtype == new_dtype:
        return True

    elif isinstance(dtype, np.dtype) and isinstance(new_dtype, np.dtype):
        # Only equal numpy dtypes avoid a copy
        return False

    elif is_string_dtype(dtype) and is_string_dtype(new_dtype):
        # Potentially! a view when converting from object to string
        return True

    elif is_object_dtype(dtype) and new_dtype.kind == "O":
        # When the underlying array has dtype object, we don't have to make a copy
        return True

    elif dtype.kind in "mM" and new_dtype.kind in "mM":
        dtype = getattr(dtype, "numpy_dtype", dtype)
        new_dtype = getattr(new_dtype, "numpy_dtype", new_dtype)
        return getattr(dtype, "unit", None) == getattr(new_dtype, "unit", None)

    numpy_dtype = getattr(dtype, "numpy_dtype", None)
    new_numpy_dtype = getattr(new_dtype, "numpy_dtype", None)

    if numpy_dtype is None and isinstance(dtype, np.dtype):
        numpy_dtype = dtype

    if new_numpy_dtype is None and isinstance(new_dtype, np.dtype):
        new_numpy_dtype = new_dtype

    if numpy_dtype is not None and new_numpy_dtype is not None:
        # if both have NumPy dtype or one of them is a numpy dtype
        # they are only a view when the numpy dtypes are equal, e.g.
        # int64 -> Int64 or int64[pyarrow]
        # int64 -> Int32 copies
        return numpy_dtype == new_numpy_dtype

    # Assume this is a view since we don't know for sure if a copy was made
    return True
```
