## Supplementary software v0.2.1 for "Virtual control arms for paediatric myopia trials: external validation of axial-elongation models": base.py

```
"""
Extend pandas with custom array types.
"""
from __future__ import annotations

from typing import (
    TYPE_CHECKING,
    Any,
    TypeVar,
    cast,
    overload,
)

import numpy as np

from pandas._libs import missing as libmissing
from pandas._libs.hashtable import object_hash
from pandas._libs.properties import cache_readonly
from pandas.errors import AbstractMethodError

from pandas.core.dtypes.generic import (
    ABCDataFrame,
    ABCIndex,
    ABCSeries,
)

if TYPE_CHECKING:
    from pandas._typing import (
        DtypeObj,
        Self,
        Shape,
        npt,
        type_t,
    )

    from pandas import Index
    from pandas.core.arrays import ExtensionArray

    # To parameterize on same ExtensionDtype
    ExtensionDtypeT = TypeVar("ExtensionDtypeT", bound="ExtensionDtype")


class ExtensionDtype:
    """
    A custom data type, to be paired with an ExtensionArray.

    See Also
    --------
    extensions.register_extension_dtype: Register an ExtensionType
        with pandas as class decorator.
    extensions.ExtensionArray: Abstract base class for custom 1-D array types.

    Notes
    -----
    The interface includes the following abstract methods that must
    be implemented by subclasses:

    * type
    * name
    * construct_array_type

    The following attributes and methods influence the behavior of the dtype in
    pandas operations

    * _is_numeric
    * _is_boolean
    * _get_common_dtype

    The `na_value` class attribute can be used to set the default NA value
    for this type. :attr:`numpy.nan` is used by default.

    ExtensionDtypes are required to be hashable. The base class provides
    a default implementation, which relies on the ``_metadata`` class
    attribute. ``_metadata`` should be a tuple containing the strings
    that define your data type. For example, with ``PeriodDtype`` that's
    the ``freq`` attribute.

    **If you have a parametrized dtype you should set the ``_metadata``
    class property**.

    Ideally, the attributes in ``_metadata`` will match the
    parameters to your ``ExtensionDtype.__init__`` (if any). If any of
    the attributes in ``_metadata`` don't implement the standard
    ``__eq__`` or ``__hash__``, the default implementations here will not
    work.

    Examples
    --------

    For interaction with Apache Arrow (pyarrow), a ``__from_arrow__`` method
    can be implemented: this method receives a pyarrow Array or ChunkedArray
    as only argument and is expected to return the appropriate pandas
    ExtensionArray for this dtype and the passed values:

    >>> import pyarrow
    >>> from pandas.api.extensions import ExtensionArray
    >>> class ExtensionDtype:
    ...     def __from_arrow__(
    ...         self,
    ...         array: pyarrow.Array | pyarrow.ChunkedArray
    ...     ) -> ExtensionArray:
    ...         ...

    This class does not inherit from 'abc.ABCMeta' for performance reasons.
    Methods and properties required by the interface raise
    ``pandas.errors.AbstractMethodError`` and no ``register`` method is
    provided for registering virtual subclasses.
    """

    _metadata: tuple[str, ...] = ()

    def __str__(self) -> str:
        return self.name

    def __eq__(self, other: object) -> bool:
        """
        Check whether 'other' is equal to self.

        By default, 'other' is considered equal if either

        * it's a string matching 'self.name'.
        * it's an instance of this type and all of the attributes
          in ``self._metadata`` are equal between `self` and `other`.

        Parameters
        ----------
        other : Any

        Returns
        -------
        bool
        """
        if isinstance(other, str):
            try:
                other = self.construct_from_string(other)
            except TypeError:
                return False
        if isinstance(other, type(self)):
            return all(
                getattr(self, attr) == getattr(other, attr) for attr in self._metadata
            )
        return False

    def __hash__(self) -> int:
        # for python>=3.10, different nan objects have different hashes
        # we need to avoid that and thus use hash function with old behavior
        return object_hash(tuple(getattr(self, attr) for attr in self._metadata))

    def __ne__(self, other: object) -> bool:
        return not self.__eq__(other)

    @property
    def na_value(self) -> object:
        """
        Default NA value to use for this type.

        This is used in e.g. ExtensionArray.take. This should be the
        user-facing "boxed" version of the NA value, not the physical NA value
        for storage.  e.g. for JSONArray, this is an empty dictionary.
        """
        return np.nan

    @property
    def type(self) -> type_t[Any]:
        """
        The scalar type for the array, e.g. ``int``

        It's expected ``ExtensionArray[item]`` returns an instance
        of ``ExtensionDtype.type`` for scalar ``item``, assuming
        that value is valid (not NA). NA values do not need to be
        instances of `type`.
        """
        raise AbstractMethodError(self)

    @property
    def kind(self) -> str:
        """
        A character code (one of 'biufcmMOSUV'), default 'O'

        This should match the NumPy dtype used when the array is
        converted to an ndarray, which is probably 'O' for object if
        the extension type cannot be represented as a built-in NumPy
        type.

        See Also
        --------
        numpy.dtype.kind
        """
        return "O"

    @property
    def name(self) -> str:
        """
        A string identifying the data type.

        Will be used for display in, e.g. ``Series.dtype``
        """
        raise AbstractMethodError(self)

    @property
    def names(self) -> list[str] | None:
        """
        Ordered list of field names, or None if there are no fields.

        This is for compatibility with NumPy arrays, and may be removed in the
        future.
        """
        return None

    @classmethod
    def construct_array_type(cls) -> type_t[ExtensionArray]:
        """
        Return the array type associated with this dtype.

        Returns
        -------
        type
        """
        raise AbstractMethodError(cls)

    def empty(self, shape: Shape) -> ExtensionArray:
        """
        Construct an ExtensionArray of this dtype with the given shape.

        Analogous to numpy.empty.

        Parameters
        ----------
        shape : int or tuple[int]

        Returns
        -------
        ExtensionArray
        """
        cls = self.construct_array_type()
        return cls._empty(shape, dtype=self)

    @classmethod
    def construct_from_string(cls, string: str) -> Self:
        r"""
        Construct this type from a string.

        This is useful mainly for data types that accept parameters.
        For example, a period dtype accepts a frequency parameter that
        can be set as ``period[h]`` (where H means hourly frequency).

        By default, in the abstract class, just the name of the type is
        expected. But subclasses can overwrite this method to accept
        parameters.

        Parameters
        ----------
        string : str
            The name of the type, for example ``category``.

        Returns
        -------
        ExtensionDtype
            Instance of the dtype.

        Raises
        ------
        TypeError
            If a class cannot be constructed from this 'string'.

        Examples
        --------
        For extension dtypes with arguments the following may be an
        adequate implementation.

        >>> import re
        >>> @classmethod
        ... def construct_from_string(cls, string):
        ...     pattern = re.compile(r"^my_type\[(?P<arg_name>.+)\]$")
        ...     match = pattern.match(string)
        ...     if match:
        ...         return cls(**match.groupdict())
        ...     else:
        ...         raise TypeError(
        ...             f"Cannot construct a '{cls.__name__}' from '{string}'"
        ...         )
        """
        if not isinstance(string, str):
            raise TypeError(
                f"'construct_from_string' expects a string, got {type(string)}"
            )
        # error: Non-overlapping equality check (left operand type: "str", right
        #  operand type: "Callable[[ExtensionDtype], str]")  [comparison-overlap]
        assert isinstance(cls.name, str), (cls, type(cls.name))
        if string != cls.name:
            raise TypeError(f"Cannot construct a '{cls.__name__}' from '{string}'")
        return cls()

    @classmethod
    def is_dtype(cls, dtype: object) -> bool:
        """
        Check if we match 'dtype'.

        Parameters
        ----------
        dtype : object
            The object to check.

        Returns
        -------
        bool

        Notes
        -----
        The default implementation is True if

        1. ``cls.construct_from_string(dtype)`` is an instance
           of ``cls``.
        2. ``dtype`` is an object and is an instance of ``cls``
        3. ``dtype`` has a ``dtype`` attribute, and any of the above
           conditions is true for ``dtype.dtype``.
        """
        dtype = getattr(dtype, "dtype", dtype)

        if isinstance(dtype, (ABCSeries, ABCIndex, ABCDataFrame, np.dtype)):
            # https://github.com/pandas-dev/pandas/issues/22960
            # avoid passing data to `construct_from_string`. This could
            # cause a FutureWarning from numpy about failing elementwise
            # comparison from, e.g., comparing DataFrame == 'category'.
            return False
        elif dtype is None:
            return False
        elif isinstance(dtype, cls):
            return True
        if isinstance(dtype, str):
            try:
                return cls.construct_from_string(dtype) is not None
            except TypeError:
                return False
        return False

    @property
    def _is_numeric(self) -> bool:
        """
        Whether columns with this dtype should be considered numeric.

        By default ExtensionDtypes are assumed to be non-numeric.
        They'll be excluded from operations that exclude non-numeric
        columns, like (groupby) reductions, plotting, etc.
        """
        return False

    @property
    def _is_boolean(self) -> bool:
        """
        Whether this dtype should be considered boolean.

        By default, ExtensionDtypes are assumed to be non-numeric.
        Setting this to True will affect the behavior of several places,
        e.g.

        * is_bool
        * boolean indexing

        Returns
        -------
        bool
        """
        return False

    def _get_common_dtype(self, dtypes: list[DtypeObj]) -> DtypeObj | None:
        """
        Return the common dtype, if one exists.

        Used in `find_common_type` implementation. This is for example used
        to determine the resulting dtype in a concat operation.

        If no common dtype exists, return None (which gives the other dtypes
        the chance to determine a common dtype). If all dtypes in the list
        return None, then the common dtype will be "object" dtype (this means
        it is never needed to return "object" dtype from this method itself).

        Parameters
        ----------
        dtypes : list of dtypes
            The dtypes for which to determine a common dtype. This is a list
            of np.dtype or ExtensionDtype instances.

        Returns
        -------
        Common dtype (np.dtype or ExtensionDtype) or None
        """
        if len(set(dtypes)) == 1:
            # only itself
            return self
        else:
            return None

    @property
    def _can_hold_na(self) -> bool:
        """
        Can arrays of this dtype hold NA values?
        """
        return True

    @property
    def _is_immutable(self) -> bool:
        """
        Can arrays with this dtype be modified with __setitem__? If not, return
        True.

        Immutable arrays are expected to raise TypeError on __setitem__ calls.
        """
        return False

    @cache_readonly
    def index_class(self) -> type_t[Index]:
        """
        The Index subclass to return from Index.__new__ when this dtype is
        encountered.
        """
        from pandas import Index

        return Index

    @property
    def _supports_2d(self) -> bool:
        """
        Do ExtensionArrays with this dtype support 2D arrays?

        Historically ExtensionArrays were limited to 1D. By returning True here,
        authors can indicate that their arrays support 2D instances. This can
        improve performance in some cases, particularly operations with `axis=1`.

        Arrays that support 2D values should:

            - implement Array.reshape
            - subclass the Dim2CompatTests in tests.extension.base
            - _concat_same_type should support `axis` keyword
            - _reduce and reductions should support `axis` keyword
        """
        return False

    @property
    def _can_fast_transpose(self) -> bool:
        """
        Is transposing an array with this dtype zero-copy?

        Only relevant for cases where _supports_2d is True.
        """
        return False


class StorageExtensionDtype(ExtensionDtype):
    """ExtensionDtype that may be backed by more than one implementation."""

    name: str
    _metadata = ("storage",)

    def __init__(self, storage: str | None = None) -> None:
        self.storage = storage

    def __repr__(self) -> str:
        return f"{self.name}[{self.storage}]"

    def __str__(self) -> str:
        return self.name

    def __eq__(self, other: object) -> bool:
        if isinstance(other, str) and other == self.name:
            return True
        return super().__eq__(other)

    def __hash__(self) -> int:
        # custom __eq__ so have to override __hash__
        return super().__hash__()

    @property
    def na_value(self) -> libmissing.NAType:
        return libmissing.NA


def register_extension_dtype(cls: type_t[ExtensionDtypeT]) -> type_t[ExtensionDtypeT]:
    """
    Register an ExtensionType with pandas as class decorator.

    This enables operations like ``.astype(name)`` for the name
    of the ExtensionDtype.

    Returns
    -------
    callable
        A class decorator.

    Examples
    --------
    >>> from pandas.api.extensions import register_extension_dtype, ExtensionDtype
    >>> @register_extension_dtype
    ... class MyExtensionDtype(ExtensionDtype):
    ...     name = "myextension"
    """
    _registry.register(cls)
    return cls


class Registry:
    """
    Registry for dtype inference.

    The registry allows one to map a string repr of a extension
    dtype to an extension dtype. The string alias can be used in several
    places, including

    * Series and Index constructors
    * :meth:`pandas.array`
    * :meth:`pandas.Series.astype`

    Multiple extension types can be registered.
    These are tried in order.
    """

    def __init__(self) -> None:
        self.dtypes: list[type_t[ExtensionDtype]] = []

    def register(self, dtype: type_t[ExtensionDtype]) -> None:
        """
        Parameters
        ----------
        dtype : ExtensionDtype class
        """
        if not issubclass(dtype, ExtensionDtype):
            raise ValueError("can only register pandas extension dtypes")

        self.dtypes.append(dtype)

    @overload
    def find(self, dtype: type_t[ExtensionDtypeT]) -> type_t[ExtensionDtypeT]:
        ...

    @overload
    def find(self, dtype: ExtensionDtypeT) -> ExtensionDtypeT:
        ...

    @overload
    def find(self, dtype: str) -> ExtensionDtype | None:
        ...

    @overload
    def find(
        self, dtype: npt.DTypeLike
    ) -> type_t[ExtensionDtype] | ExtensionDtype | None:
        ...

    def find(
        self, dtype: type_t[ExtensionDtype] | ExtensionDtype | npt.DTypeLike
    ) -> type_t[ExtensionDtype] | ExtensionDtype | None:
        """
        Parameters
        ----------
        dtype : ExtensionDtype class or instance or str or numpy dtype or python type

        Returns
        -------
        return the first matching dtype, otherwise return None
        """
        if not isinstance(dtype, str):
            dtype_type: type_t
            if not isinstance(dtype, type):
                dtype_type = type(dtype)
            else:
                dtype_type = dtype
            if issubclass(dtype_type, ExtensionDtype):
                # cast needed here as mypy doesn't know we have figured
                # out it is an ExtensionDtype or type_t[ExtensionDtype]
                return cast("ExtensionDtype | type_t[ExtensionDtype]", dtype)

            return None

        for dtype_type in self.dtypes:
            try:
                return dtype_type.construct_from_string(dtype)
            except TypeError:
                pass

        return None


_registry = Registry()
```
