## Supplementary software v0.2.1 for "Virtual control arms for paediatric myopia trials: external validation of axial-elongation models": cast.py

```
"""
Routines for casting.
"""

from __future__ import annotations

import datetime as dt
import functools
from typing import (
    TYPE_CHECKING,
    Any,
    Literal,
    TypeVar,
    cast,
    overload,
)
import warnings

import numpy as np

from pandas._config import using_string_dtype

from pandas._libs import (
    Interval,
    Period,
    lib,
)
from pandas._libs.missing import (
    NA,
    NAType,
    checknull,
)
from pandas._libs.tslibs import (
    NaT,
    OutOfBoundsDatetime,
    OutOfBoundsTimedelta,
    Timedelta,
    Timestamp,
    is_supported_dtype,
)
from pandas._libs.tslibs.timedeltas import array_to_timedelta64
from pandas.errors import (
    IntCastingNaNError,
    LossySetitemError,
)

from pandas.core.dtypes.common import (
    ensure_int8,
    ensure_int16,
    ensure_int32,
    ensure_int64,
    ensure_object,
    ensure_str,
    is_bool,
    is_complex,
    is_float,
    is_integer,
    is_object_dtype,
    is_scalar,
    is_string_dtype,
    pandas_dtype as pandas_dtype_func,
)
from pandas.core.dtypes.dtypes import (
    ArrowDtype,
    BaseMaskedDtype,
    CategoricalDtype,
    DatetimeTZDtype,
    ExtensionDtype,
    IntervalDtype,
    PandasExtensionDtype,
    PeriodDtype,
)
from pandas.core.dtypes.generic import (
    ABCExtensionArray,
    ABCIndex,
    ABCSeries,
)
from pandas.core.dtypes.inference import is_list_like
from pandas.core.dtypes.missing import (
    is_valid_na_for_dtype,
    isna,
    na_value_for_dtype,
    notna,
)

from pandas.io._util import _arrow_dtype_mapping

if TYPE_CHECKING:
    from collections.abc import (
        Collection,
        Sequence,
    )

    from pandas._typing import (
        ArrayLike,
        Dtype,
        DtypeObj,
        NumpyIndexT,
        Scalar,
        npt,
    )

    from pandas import Index
    from pandas.core.arrays import (
        Categorical,
        DatetimeArray,
        ExtensionArray,
        IntervalArray,
        PeriodArray,
        TimedeltaArray,
    )


_int8_max = np.iinfo(np.int8).max
_int16_max = np.iinfo(np.int16).max
_int32_max = np.iinfo(np.int32).max

_dtype_obj = np.dtype(object)

NumpyArrayT = TypeVar("NumpyArrayT", bound=np.ndarray)


def maybe_convert_platform(
    values: list | tuple | range | np.ndarray | ExtensionArray,
) -> ArrayLike:
    """try to do platform conversion, allow ndarray or list here"""
    arr: ArrayLike

    if isinstance(values, (list, tuple, range)):
        arr = construct_1d_object_array_from_listlike(values)
    else:
        # The caller is responsible for ensuring that we have np.ndarray
        #  or ExtensionArray here.
        arr = values

    if arr.dtype == _dtype_obj:
        arr = cast(np.ndarray, arr)
        arr = lib.maybe_convert_objects(arr)

    return arr


def is_nested_object(obj) -> bool:
    """
    return a boolean if we have a nested object, e.g. a Series with 1 or
    more Series elements

    This may not be necessarily be performant.

    """
    return bool(
        isinstance(obj, ABCSeries)
        and is_object_dtype(obj.dtype)
        and any(isinstance(v, ABCSeries) for v in obj._values)
    )


def maybe_box_datetimelike(value: Scalar, dtype: Dtype | None = None) -> Scalar:
    """
    Cast scalar to Timestamp or Timedelta if scalar is datetime-like
    and dtype is not object.

    Parameters
    ----------
    value : scalar
    dtype : Dtype, optional

    Returns
    -------
    scalar
    """
    if dtype == _dtype_obj:
        pass
    elif isinstance(value, (np.datetime64, dt.datetime)):
        value = Timestamp(value)
    elif isinstance(value, (np.timedelta64, dt.timedelta)):
        value = Timedelta(value)

    return value


def maybe_box_native(value: Scalar | None | NAType) -> Scalar | None | NAType:
    """
    If passed a scalar cast the scalar to a python native type.

    Parameters
    ----------
    value : scalar or Series

    Returns
    -------
    scalar or Series
    """
    if is_float(value):
        value = float(value)
    elif is_integer(value):
        value = int(value)
    elif is_bool(value):
        value = bool(value)
    elif isinstance(value, (np.datetime64, np.timedelta64)):
        value = maybe_box_datetimelike(value)
    elif value is NA:
        value = None
    return value


def _maybe_unbox_datetimelike(value: Scalar, dtype: DtypeObj) -> Scalar:
    """
    Convert a Timedelta or Timestamp to timedelta64 or datetime64 for setting
    into a numpy array.  Failing to unbox would risk dropping nanoseconds.

    Notes
    -----
    Caller is responsible for checking dtype.kind in "mM"
    """
    if is_valid_na_for_dtype(value, dtype):
        # GH#36541: can't fill array directly with pd.NaT
        # > np.empty(10, dtype="datetime64[ns]").fill(pd.NaT)
        # ValueError: cannot convert float NaN to integer
        value = dtype.type("NaT", "ns")
    elif isinstance(value, Timestamp):
        if value.tz is None:
            value = value.to_datetime64()
        elif not isinstance(dtype, DatetimeTZDtype):
            raise TypeError("Cannot unbox tzaware Timestamp to tznaive dtype")
    elif isinstance(value, Timedelta):
        value = value.to_timedelta64()

    _disallow_mismatched_datetimelike(value, dtype)
    return value


def _disallow_mismatched_datetimelike(value, dtype: DtypeObj):
    """
    numpy allows np.array(dt64values, dtype="timedelta64[ns]") and
    vice-versa, but we do not want to allow this, so we need to
    check explicitly
    """
    vdtype = getattr(value, "dtype", None)
    if vdtype is None:
        return
    elif (vdtype.kind == "m" and dtype.kind == "M") or (
        vdtype.kind == "M" and dtype.kind == "m"
    ):
        raise TypeError(f"Cannot cast {repr(value)} to {dtype}")


@overload
def maybe_downcast_to_dtype(result: np.ndarray, dtype: str | np.dtype) -> np.ndarray:
    ...


@overload
def maybe_downcast_to_dtype(result: ExtensionArray, dtype: str | np.dtype) -> ArrayLike:
    ...


def maybe_downcast_to_dtype(result: ArrayLike, dtype: str | np.dtype) -> ArrayLike:
    """
    try to cast to the specified dtype (e.g. convert back to bool/int
    or could be an astype of float64->float32
    """
    if isinstance(result, ABCSeries):
        result = result._values
    do_round = False

    if isinstance(dtype, str):
        if dtype == "infer":
            inferred_type = lib.infer_dtype(result, skipna=False)
            if inferred_type == "boolean":
                dtype = "bool"
            elif inferred_type == "integer":
                dtype = "int64"
            elif inferred_type == "datetime64":
                dtype = "datetime64[ns]"
            elif inferred_type in ["timedelta", "timedelta64"]:
                dtype = "timedelta64[ns]"

            # try to upcast here
            elif inferred_type == "floating":
                dtype = "int64"
                if issubclass(result.dtype.type, np.number):
                    do_round = True

            else:
                # TODO: complex?  what if result is already non-object?
                dtype = "object"

        dtype = np.dtype(dtype)

    if not isinstance(dtype, np.dtype):
        # enforce our signature annotation
        raise TypeError(dtype)  # pragma: no cover

    converted = maybe_downcast_numeric(result, dtype, do_round)
    if converted is not result:
        return converted

    # a datetimelike
    # GH12821, iNaT is cast to float
    if dtype.kind in "mM" and result.dtype.kind in "if":
        result = result.astype(dtype)

    elif dtype.kind == "m" and result.dtype == _dtype_obj:
        # test_where_downcast_to_td64
        result = cast(np.ndarray, result)
        result = array_to_timedelta64(result)

    elif dtype == np.dtype("M8[ns]") and result.dtype == _dtype_obj:
        result = cast(np.ndarray, result)
        return np.asarray(maybe_cast_to_datetime(result, dtype=dtype))

    return result


@overload
def maybe_downcast_numeric(
    result: np.ndarray, dtype: np.dtype, do_round: bool = False
) -> np.ndarray:
    ...


@overload
def maybe_downcast_numeric(
    result: ExtensionArray, dtype: DtypeObj, do_round: bool = False
) -> ArrayLike:
    ...


def maybe_downcast_numeric(
    result: ArrayLike, dtype: DtypeObj, do_round: bool = False
) -> ArrayLike:
    """
    Subset of maybe_downcast_to_dtype restricted to numeric dtypes.

    Parameters
    ----------
    result : ndarray or ExtensionArray
    dtype : np.dtype or ExtensionDtype
    do_round : bool

    Returns
    -------
    ndarray or ExtensionArray
    """
    if not isinstance(dtype, np.dtype) or not isinstance(result.dtype, np.dtype):
        # e.g. SparseDtype has no itemsize attr
        return result

    def trans(x):
        if do_round:
            return x.round()
        return x

    if dtype.kind == result.dtype.kind:
        # don't allow upcasts here (except if empty)
        if result.dtype.itemsize <= dtype.itemsize and result.size:
            return result

    if dtype.kind in "biu":
        if not result.size:
            # if we don't have any elements, just astype it
            return trans(result).astype(dtype)

        if isinstance(result, np.ndarray):
            element = result.item(0)
        else:
            element = result.iloc[0]
        if not isinstance(element, (np.integer, np.floating, int, float, bool)):
            # a comparable, e.g. a Decimal may slip in here
            return result

        if (
            issubclass(result.dtype.type, (np.object_, np.number))
            and notna(result).all()
        ):
            new_result = trans(result).astype(dtype)
            if new_result.dtype.kind == "O" or result.dtype.kind == "O":
                # np.allclose may raise TypeError on object-dtype
                if (new_result == result).all():
                    return new_result
            else:
                if np.allclose(new_result, result, rtol=0):
                    return new_result

    elif (
        issubclass(dtype.type, np.floating)
        and result.dtype.kind != "b"
        and not is_string_dtype(result.dtype)
    ):
        with warnings.catch_warnings():
            warnings.filterwarnings(
                "ignore", "overflow encountered in cast", RuntimeWarning
            )
            new_result = result.astype(dtype)

        # Adjust tolerances based on floating point size
        size_tols = {4: 5e-4, 8: 5e-8, 16: 5e-16}

        atol = size_tols.get(new_result.dtype.itemsize, 0.0)

        # Check downcast float values are still equal within 7 digits when
        # converting from float64 to float32
        if np.allclose(new_result, result, equal_nan=True, rtol=0.0, atol=atol):
            return new_result

    elif dtype.kind == result.dtype.kind == "c":
        new_result = result.astype(dtype)

        if np.array_equal(new_result, result, equal_nan=True):
            # TODO: use tolerance like we do for float?
            return new_result

    return result


def maybe_upcast_numeric_to_64bit(arr: NumpyIndexT) -> NumpyIndexT:
    """
    If array is a int/uint/float bit size lower than 64 bit, upcast it to 64 bit.

    Parameters
    ----------
    arr : ndarray or ExtensionArray

    Returns
    -------
    ndarray or ExtensionArray
    """
    dtype = arr.dtype
    if dtype.kind == "i" and dtype != np.int64:
        return arr.astype(np.int64)
    elif dtype.kind == "u" and dtype != np.uint64:
        return arr.astype(np.uint64)
    elif dtype.kind == "f" and dtype != np.float64:
        return arr.astype(np.float64)
    else:
        return arr


def maybe_cast_pointwise_result(
    result: ArrayLike,
    dtype: DtypeObj,
    numeric_only: bool = False,
    same_dtype: bool = True,
) -> ArrayLike:
    """
    Try casting result of a pointwise operation back to the original dtype if
    appropriate.

    Parameters
    ----------
    result : array-like
        Result to cast.
    dtype : np.dtype or ExtensionDtype
        Input Series from which result was calculated.
    numeric_only : bool, default False
        Whether to cast only numerics or datetimes as well.
    same_dtype : bool, default True
        Specify dtype when calling _from_sequence

    Returns
    -------
    result : array-like
        result maybe casted to the dtype.
    """

    if isinstance(dtype, ExtensionDtype):
        cls = dtype.construct_array_type()
        if same_dtype:
            result = _maybe_cast_to_extension_array(cls, result, dtype=dtype)
        else:
            result = _maybe_cast_to_extension_array(cls, result)

    elif (numeric_only and dtype.kind in "iufcb") or not numeric_only:
        result = maybe_downcast_to_dtype(result, dtype)

    return result


def _maybe_cast_to_extension_array(
    cls: type[ExtensionArray], obj: ArrayLike, dtype: ExtensionDtype | None = None
) -> ArrayLike:
    """
    Call to `_from_sequence` that returns the object unchanged on Exception.

    Parameters
    ----------
    cls : class, subclass of ExtensionArray
    obj : arraylike
        Values to pass to cls._from_sequence
    dtype : ExtensionDtype, optional

    Returns
    -------
    ExtensionArray or obj
    """
    result: ArrayLike

    if dtype is not None:
        try:
            result = cls._from_scalars(obj, dtype=dtype)
        except (TypeError, ValueError):
            return obj
        return result

    try:
        result = cls._from_sequence(obj, dtype=dtype)
    except Exception:
        # We can't predict what downstream EA constructors may raise
        result = obj
    return result


@overload
def ensure_dtype_can_hold_na(dtype: np.dtype) -> np.dtype:
    ...


@overload
def ensure_dtype_can_hold_na(dtype: ExtensionDtype) -> ExtensionDtype:
    ...


def ensure_dtype_can_hold_na(dtype: DtypeObj) -> DtypeObj:
    """
    If we have a dtype that cannot hold NA values, find the best match that can.
    """
    if isinstance(dtype, ExtensionDtype):
        if dtype._can_hold_na:
            return dtype
        elif isinstance(dtype, IntervalDtype):
            # TODO(GH#45349): don't special-case IntervalDtype, allow
            #  overriding instead of returning object below.
            return IntervalDtype(np.float64, closed=dtype.closed)
        return _dtype_obj
    elif dtype.kind == "b":
        return _dtype_obj
    elif dtype.kind in "iu":
        return np.dtype(np.float64)
    return dtype


_canonical_nans = {
    np.datetime64: np.datetime64("NaT", "ns"),
    np.timedelta64: np.timedelta64("NaT", "ns"),
    type(np.nan): np.nan,
}


def maybe_promote(dtype: np.dtype, fill_value=np.nan):
    """
    Find the minimal dtype that can hold both the given dtype and fill_value.

    Parameters
    ----------
    dtype : np.dtype
    fill_value : scalar, default np.nan

    Returns
    -------
    dtype
        Upcasted from dtype argument if necessary.
    fill_value
        Upcasted from fill_value argument if necessary.

    Raises
    ------
    ValueError
        If fill_value is a non-scalar and dtype is not object.
    """
    orig = fill_value
    orig_is_nat = False
    if checknull(fill_value):
        # https://github.com/pandas-dev/pandas/pull/39692#issuecomment-1441051740
        #  avoid cache misses with NaN/NaT values that are not singletons
        if fill_value is not NA:
            try:
                orig_is_nat = np.isnat(fill_value)
            except TypeError:
                pass

        fill_value = _canonical_nans.get(type(fill_value), fill_value)

    # for performance, we are using a cached version of the actual implementation
    # of the function in _maybe_promote. However, this doesn't always work (in case
    # of non-hashable arguments), so we fallback to the actual implementation if needed
    try:
        # error: Argument 3 to "__call__" of "_lru_cache_wrapper" has incompatible type
        # "Type[Any]"; expected "Hashable"  [arg-type]
        dtype, fill_value = _maybe_promote_cached(
            dtype, fill_value, type(fill_value)  # type: ignore[arg-type]
        )
    except TypeError:
        # if fill_value is not hashable (required for caching)
        dtype, fill_value = _maybe_promote(dtype, fill_value)

    if (dtype == _dtype_obj and orig is not None) or (
        orig_is_nat and np.datetime_data(orig)[0] != "ns"
    ):
        # GH#51592,53497 restore our potentially non-canonical fill_value
        fill_value = orig
    return dtype, fill_value


@functools.lru_cache
def _maybe_promote_cached(dtype, fill_value, fill_value_type):
    # The cached version of _maybe_promote below
    # This also use fill_value_type as (unused) argument to use this in the
    # cache lookup -> to differentiate 1 and True
    return _maybe_promote(dtype, fill_value)


def _maybe_promote(dtype: np.dtype, fill_value=np.nan):
    # The actual implementation of the function, use `maybe_promote` above for
    # a cached version.
    if not is_scalar(fill_value):
        # with object dtype there is nothing to promote, and the user can
        #  pass pretty much any weird fill_value they like
        if dtype != object:
            # with object dtype there is nothing to promote, and the user can
            #  pass pretty much any weird fill_value they like
            raise ValueError("fill_value must be a scalar")
        dtype = _dtype_obj
        return dtype, fill_value

    if is_valid_na_for_dtype(fill_value, dtype) and dtype.kind in "iufcmM":
        dtype = ensure_dtype_can_hold_na(dtype)
        fv = na_value_for_dtype(dtype)
        return dtype, fv

    elif isinstance(dtype, CategoricalDtype):
        if fill_value in dtype.categories or isna(fill_value):
            return dtype, fill_value
        else:
            return object, ensure_object(fill_value)

    elif isna(fill_value):
        dtype = _dtype_obj
        if fill_value is None:
            # but we retain e.g. pd.NA
            fill_value = np.nan
        return dtype, fill_value

    # returns tuple of (dtype, fill_value)
    if issubclass(dtype.type, np.datetime64):
        inferred, fv = infer_dtype_from_scalar(fill_value)
        if inferred == dtype:
            return dtype, fv

        from pandas.core.arrays import DatetimeArray

        dta = DatetimeArray._from_sequence([], dtype="M8[ns]")
        try:
            fv = dta._validate_setitem_value(fill_value)
            return dta.dtype, fv
        except (ValueError, TypeError):
            return _dtype_obj, fill_value

    elif issubclass(dtype.type, np.timedelta64):
        inferred, fv = infer_dtype_from_scalar(fill_value)
        if inferred == dtype:
            return dtype, fv

        elif inferred.kind == "m":
            # different unit, e.g. passed np.timedelta64(24, "h") with dtype=m8[ns]
            # see if we can losslessly cast it to our dtype
            unit = np.datetime_data(dtype)[0]
            try:
                td = Timedelta(fill_value).as_unit(unit, round_ok=False)
            except OutOfBoundsTimedelta:
                return _dtype_obj, fill_value
            else:
                return dtype, td.asm8

        return _dtype_obj, fill_value

    elif is_float(fill_value):
        if issubclass(dtype.type, np.bool_):
            dtype = np.dtype(np.object_)

        elif issubclass(dtype.type, np.integer):
            dtype = np.dtype(np.float64)

        elif dtype.kind == "f":
            mst = np.min_scalar_type(fill_value)
            if mst > dtype:
                # e.g. mst is np.float64 and dtype is np.float32
                dtype = mst

        elif dtype.kind == "c":
            mst = np.min_scalar_type(fill_value)
            dtype = np.promote_types(dtype, mst)

    elif is_bool(fill_value):
        if not issubclass(dtype.type, np.bool_):
            dtype = np.dtype(np.object_)

    elif is_integer(fill_value):
        if issubclass(dtype.type, np.bool_):
            dtype = np.dtype(np.object_)

        elif issubclass(dtype.type, np.integer):
            if not np_can_cast_scalar(fill_value, dtype):  # type: ignore[arg-type]
                # upcast to prevent overflow
                mst = np.min_scalar_type(fill_value)
                dtype = np.promote_types(dtype, mst)
                if dtype.kind == "f":
                    # Case where we disagree with numpy
                    dtype = np.dtype(np.object_)

    elif is_complex(fill_value):
        if issubclass(dtype.type, np.bool_):
            dtype = np.dtype(np.object_)

        elif issubclass(dtype.type, (np.integer, np.floating)):
            mst = np.min_scalar_type(fill_value)
            dtype = np.promote_types(dtype, mst)

        elif dtype.kind == "c":
            mst = np.min_scalar_type(fill_value)
            if mst > dtype:
                # e.g. mst is np.complex128 and dtype is np.complex64
                dtype = mst

    else:
        dtype = np.dtype(np.object_)

    # in case we have a string that looked like a number
    if issubclass(dtype.type, (bytes, str)):
        dtype = np.dtype(np.object_)

    fill_value = _ensure_dtype_type(fill_value, dtype)
    return dtype, fill_value


def _ensure_dtype_type(value, dtype: np.dtype):
    """
    Ensure that the given value is an instance of the given dtype.

    e.g. if out dtype is np.complex64_, we should have an instance of that
    as opposed to a python complex object.

    Parameters
    ----------
    value : object
    dtype : np.dtype

    Returns
    -------
    object
    """
    # Start with exceptions in which we do _not_ cast to numpy types

    if dtype == _dtype_obj:
        return value

    # Note: before we get here we have already excluded isna(value)
    return dtype.type(value)


def infer_dtype_from(val) -> tuple[DtypeObj, Any]:
    """
    Interpret the dtype from a scalar or array.

    Parameters
    ----------
    val : object
    """
    if not is_list_like(val):
        return infer_dtype_from_scalar(val)
    return infer_dtype_from_array(val)


def infer_dtype_from_scalar(val) -> tuple[DtypeObj, Any]:
    """
    Interpret the dtype from a scalar.

    Parameters
    ----------
    val : object
    """
    dtype: DtypeObj = _dtype_obj

    # a 1-element ndarray
    if isinstance(val, np.ndarray):
        if val.ndim != 0:
            msg = "invalid ndarray passed to infer_dtype_from_scalar"
            raise ValueError(msg)

        dtype = val.dtype
        val = lib.item_from_zerodim(val)

    elif isinstance(val, str):
        # If we create an empty array using a string to infer
        # the dtype, NumPy will only allocate one character per entry
        # so this is kind of bad. Alternately we could use np.repeat
        # instead of np.empty (but then you still don't want things
        # coming out as np.str_!

        dtype = _dtype_obj
        if using_string_dtype():
            from pandas.core.arrays.string_ import StringDtype

            dtype = StringDtype(na_value=np.nan)

    elif isinstance(val, (np.datetime64, dt.datetime)):
        try:
            val = Timestamp(val)
        except OutOfBoundsDatetime:
            return _dtype_obj, val

        if val is NaT or val.tz is None:
            val = val.to_datetime64()
            dtype = val.dtype
            # TODO: test with datetime(2920, 10, 1) based on test_replace_dtypes
        else:
            dtype = DatetimeTZDtype(unit=val.unit, tz=val.tz)

    elif isinstance(val, (np.timedelta64, dt.timedelta)):
        try:
            val = Timedelta(val)
        except (OutOfBoundsTimedelta, OverflowError):
            dtype = _dtype_obj
        else:
            if val is NaT:
                val = np.timedelta64("NaT", "ns")
            else:
                val = val.asm8
            dtype = val.dtype

    elif is_bool(val):
        dtype = np.dtype(np.bool_)

    elif is_integer(val):
        if isinstance(val, np.integer):
            dtype = np.dtype(type(val))
        else:
            dtype = np.dtype(np.int64)

        try:
            np.array(val, dtype=dtype)
        except OverflowError:
            dtype = np.array(val).dtype

    elif is_float(val):
        if isinstance(val, np.floating):
            dtype = np.dtype(type(val))
        else:
            dtype = np.dtype(np.float64)

    elif is_complex(val):
        dtype = np.dtype(np.complex128)

    if isinstance(val, Period):
        dtype = PeriodDtype(freq=val.freq)
    elif isinstance(val, Interval):
        subtype = infer_dtype_from_scalar(val.left)[0]
        dtype = IntervalDtype(subtype=subtype, closed=val.closed)

    return dtype, val


def dict_compat(d: dict[Scalar, Scalar]) -> dict[Scalar, Scalar]:
    """
    Convert datetimelike-keyed dicts to a Timestamp-keyed dict.

    Parameters
    ----------
    d: dict-like object

    Returns
    -------
    dict
    """
    return {maybe_box_datetimelike(key): value for key, value in d.items()}


def infer_dtype_from_array(arr) -> tuple[DtypeObj, ArrayLike]:
    """
    Infer the dtype from an array.

    Parameters
    ----------
    arr : array

    Returns
    -------
    tuple (pandas-compat dtype, array)


    Examples
    --------
    >>> np.asarray([1, '1'])
    array(['1', '1'], dtype='<U21')

    >>> infer_dtype_from_array([1, '1'])
    (dtype('O'), [1, '1'])
    """
    if isinstance(arr, np.ndarray):
        return arr.dtype, arr

    if not is_list_like(arr):
        raise TypeError("'arr' must be list-like")

    arr_dtype = getattr(arr, "dtype", None)
    if isinstance(arr_dtype, ExtensionDtype):
        return arr.dtype, arr

    elif isinstance(arr, ABCSeries):
        return arr.dtype, np.asarray(arr)

    # don't force numpy coerce with nan's
    inferred = lib.infer_dtype(arr, skipna=False)
    if inferred in ["string", "bytes", "mixed", "mixed-integer"]:
        return (np.dtype(np.object_), arr)

    arr = np.asarray(arr)
    return arr.dtype, arr


def _maybe_infer_dtype_type(element):
    """
    Try to infer an object's dtype, for use in arithmetic ops.

    Uses `element.dtype` if that's available.
    Objects implementing the iterator protocol are cast to a NumPy array,
    and from there the array's type is used.

    Parameters
    ----------
    element : object
        Possibly has a `.dtype` attribute, and possibly the iterator
        protocol.

    Returns
    -------
    tipo : type

    Examples
    --------
    >>> from collections import namedtuple
    >>> Foo = namedtuple("Foo", "dtype")
    >>> _maybe_infer_dtype_type(Foo(np.dtype("i8")))
    dtype('int64')
    """
    tipo = None
    if hasattr(element, "dtype"):
        tipo = element.dtype
    elif is_list_like(element):
        element = np.asarray(element)
        tipo = element.dtype
    return tipo


def invalidate_string_dtypes(dtype_set: set[DtypeObj]) -> None:
    """
    Change string like dtypes to object for
    ``DataFrame.select_dtypes()``.
    """
    # error: Argument 1 to <set> has incompatible type "Type[generic]"; expected
    # "Union[dtype[Any], ExtensionDtype, None]"
    # error: Argument 2 to <set> has incompatible type "Type[generic]"; expected
    # "Union[dtype[Any], ExtensionDtype, None]"
    non_string_dtypes = dtype_set - {
        np.dtype("S").type,  # type: ignore[arg-type]
        np.dtype("<U").type,  # type: ignore[arg-type]
    }
    if non_string_dtypes != dtype_set:
        raise TypeError("string dtypes are not allowed, use 'object' instead")


def coerce_indexer_dtype(indexer, categories) -> np.ndarray:
    """coerce the indexer input array to the smallest dtype possible"""
    length = len(categories)
    if length < _int8_max:
        return ensure_int8(indexer)
    elif length < _int16_max:
        return ensure_int16(indexer)
    elif length < _int32_max:
        return ensure_int32(indexer)
    return ensure_int64(indexer)


def convert_dtypes(
    input_array: ArrayLike,
    convert_string: bool = True,
    convert_integer: bool = True,
    convert_boolean: bool = True,
    convert_floating: bool = True,
    infer_objects: bool = False,
    dtype_backend: Literal["numpy_nullable", "pyarrow"] = "numpy_nullable",
) -> DtypeObj:
    """
    Convert objects to best possible type, and optionally,
    to types supporting ``pd.NA``.

    Parameters
    ----------
    input_array : ExtensionArray or np.ndarray
    convert_string : bool, default True
        Whether object dtypes should be converted to ``StringDtype()``.
    convert_integer : bool, default True
        Whether, if possible, conversion can be done to integer extension types.
    convert_boolean : bool, defaults True
        Whether object dtypes should be converted to ``BooleanDtypes()``.
    convert_floating : bool, defaults True
        Whether, if possible, conversion can be done to floating extension types.
        If `convert_integer` is also True, preference will be give to integer
        dtypes if the floats can be faithfully casted to integers.
    infer_objects : bool, defaults False
        Whether to also infer objects to float/int if possible. Is only hit if the
        object array contains pd.NA.
    dtype_backend : {'numpy_nullable', 'pyarrow'}, default 'numpy_nullable'
        Back-end data type applied to the resultant :class:`DataFrame`
        (still experimental). Behaviour is as follows:

        * ``"numpy_nullable"``: returns nullable-dtype-backed :class:`DataFrame`
          (default).
        * ``"pyarrow"``: returns pyarrow-backed nullable :class:`ArrowDtype`
          DataFrame.

        .. versionadded:: 2.0

    Returns
    -------
    np.dtype, or ExtensionDtype
    """
    from pandas.core.arrays.string_ import StringDtype

    inferred_dtype: str | DtypeObj

    if (
        convert_string or convert_integer or convert_boolean or convert_floating
    ) and isinstance(input_array, np.ndarray):
        if input_array.dtype == object:
            inferred_dtype = lib.infer_dtype(input_array)
        else:
            inferred_dtype = input_array.dtype

        if is_string_dtype(inferred_dtype):
            if not convert_string or inferred_dtype == "bytes":
                inferred_dtype = input_array.dtype
            else:
                inferred_dtype = pandas_dtype_func("string")

        if convert_integer:
            target_int_dtype = pandas_dtype_func("Int64")

            if input_array.dtype.kind in "iu":
                from pandas.core.arrays.integer import NUMPY_INT_TO_DTYPE

                inferred_dtype = NUMPY_INT_TO_DTYPE.get(
                    input_array.dtype, target_int_dtype
                )
            elif input_array.dtype.kind in "fcb":
                # TODO: de-dup with maybe_cast_to_integer_array?
                arr = input_array[notna(input_array)]
                if (arr.astype(int) == arr).all():
                    inferred_dtype = target_int_dtype
                else:
                    inferred_dtype = input_array.dtype
            elif (
                infer_objects
                and input_array.dtype == object
                and (isinstance(inferred_dtype, str) and inferred_dtype == "integer")
            ):
                inferred_dtype = target_int_dtype

        if convert_floating:
            if input_array.dtype.kind in "fcb":
                # i.e. numeric but not integer
                from pandas.core.arrays.floating import NUMPY_FLOAT_TO_DTYPE

                inferred_float_dtype: DtypeObj = NUMPY_FLOAT_TO_DTYPE.get(
                    input_array.dtype, pandas_dtype_func("Float64")
                )
                # if we could also convert to integer, check if all floats
                # are actually integers
                if convert_integer:
                    # TODO: de-dup with maybe_cast_to_integer_array?
                    arr = input_array[notna(input_array)]
                    if (arr.astype(int) == arr).all():
                        inferred_dtype = pandas_dtype_func("Int64")
                    else:
                        inferred_dtype = inferred_float_dtype
                else:
                    inferred_dtype = inferred_float_dtype
            elif (
                infer_objects
                and input_array.dtype == object
                and (
                    isinstance(inferred_dtype, str)
                    and inferred_dtype == "mixed-integer-float"
                )
            ):
                inferred_dtype = pandas_dtype_func("Float64")

        if convert_boolean:
            if input_array.dtype.kind == "b":
                inferred_dtype = pandas_dtype_func("boolean")
            elif isinstance(inferred_dtype, str) and inferred_dtype == "boolean":
                inferred_dtype = pandas_dtype_func("boolean")

        if isinstance(inferred_dtype, str):
            # If we couldn't do anything else, then we retain the dtype
            inferred_dtype = input_array.dtype

    elif (
        convert_string
        and isinstance(input_array.dtype, StringDtype)
        and input_array.dtype.na_value is np.nan
    ):
        inferred_dtype = pandas_dtype_func("string")

    else:
        inferred_dtype = input_array.dtype

    if dtype_backend == "pyarrow":
        from pandas.core.arrays.arrow.array import to_pyarrow_type

        assert not isinstance(inferred_dtype, str)

        if (
            (convert_integer and inferred_dtype.kind in "iu")
            or (convert_floating and inferred_dtype.kind in "fc")
            or (convert_boolean and inferred_dtype.kind == "b")
            or (convert_string and isinstance(inferred_dtype, StringDtype))
            or (
                inferred_dtype.kind not in "iufcb"
                and not isinstance(inferred_dtype, StringDtype)
            )
        ):
            if isinstance(inferred_dtype, PandasExtensionDtype) and not isinstance(
                inferred_dtype, DatetimeTZDtype
            ):
                base_dtype = inferred_dtype.base
            elif isinstance(inferred_dtype, (BaseMaskedDtype, ArrowDtype)):
                base_dtype = inferred_dtype.numpy_dtype
            elif isinstance(inferred_dtype, StringDtype):
                base_dtype = np.dtype(str)
            else:
                base_dtype = inferred_dtype
            if (
                base_dtype.kind == "O"  # type: ignore[union-attr]
                and input_array.size > 0
                and isna(input_array).all()
            ):
                import pyarrow as pa

                pa_type = pa.null()
            else:
                pa_type = to_pyarrow_type(base_dtype)
            if pa_type is not None:
                inferred_dtype = ArrowDtype(pa_type)
    elif dtype_backend == "numpy_nullable" and isinstance(inferred_dtype, ArrowDtype):
        # GH 53648
        inferred_dtype = _arrow_dtype_mapping()[inferred_dtype.pyarrow_dtype]

    # error: Incompatible return value type (got "Union[str, Union[dtype[Any],
    # ExtensionDtype]]", expected "Union[dtype[Any], ExtensionDtype]")
    return inferred_dtype  # type: ignore[return-value]


def maybe_infer_to_datetimelike(
    value: npt.NDArray[np.object_],
    convert_to_nullable_dtype: bool = False,
) -> np.ndarray | DatetimeArray | TimedeltaArray | PeriodArray | IntervalArray:
    """
    we might have a array (or single object) that is datetime like,
    and no dtype is passed don't change the value unless we find a
    datetime/timedelta set

    this is pretty strict in that a datetime/timedelta is REQUIRED
    in addition to possible nulls/string likes

    Parameters
    ----------
    value : np.ndarray[object]

    Returns
    -------
    np.ndarray, DatetimeArray, TimedeltaArray, PeriodArray, or IntervalArray

    """
    if not isinstance(value, np.ndarray) or value.dtype != object:
        # Caller is responsible for passing only ndarray[object]
        raise TypeError(type(value))  # pragma: no cover
    if value.ndim != 1:
        # Caller is responsible
        raise ValueError(value.ndim)  # pragma: no cover

    if not len(value):
        return value

    # error: Incompatible return value type (got "Union[ExtensionArray,
    # ndarray[Any, Any]]", expected "Union[ndarray[Any, Any], DatetimeArray,
    # TimedeltaArray, PeriodArray, IntervalArray]")
    return lib.maybe_convert_objects(  # type: ignore[return-value]
        value,
        # Here we do not convert numeric dtypes, as if we wanted that,
        #  numpy would have done it for us.
        convert_numeric=False,
        convert_non_numeric=True,
        convert_to_nullable_dtype=convert_to_nullable_dtype,
        dtype_if_all_nat=np.dtype("M8[ns]"),
    )


def maybe_cast_to_datetime(
    value: np.ndarray | list, dtype: np.dtype
) -> ExtensionArray | np.ndarray:
    """
    try to cast the array/value to a datetimelike dtype, converting float
    nan to iNaT

    Caller is responsible for handling ExtensionDtype cases and non dt64/td64
    cases.
    """
    from pandas.core.arrays.datetimes import DatetimeArray
    from pandas.core.arrays.timedeltas import TimedeltaArray

    assert dtype.kind in "mM"
    if not is_list_like(value):
        raise TypeError("value must be listlike")

    # TODO: _from_sequence would raise ValueError in cases where
    #  _ensure_nanosecond_dtype raises TypeError
    _ensure_nanosecond_dtype(dtype)

    if lib.is_np_dtype(dtype, "m"):
        res = TimedeltaArray._from_sequence(value, dtype=dtype)
        return res
    else:
        try:
            dta = DatetimeArray._from_sequence(value, dtype=dtype)
        except ValueError as err:
            # We can give a Series-specific exception message.
            if "cannot supply both a tz and a timezone-naive dtype" in str(err):
                raise ValueError(
                    "Cannot convert timezone-aware data to "
                    "timezone-naive dtype. Use "
                    "pd.Series(values).dt.tz_localize(None) instead."
                ) from err
            raise

        return dta


def _ensure_nanosecond_dtype(dtype: DtypeObj) -> None:
    """
    Convert dtypes with granularity less than nanosecond to nanosecond

    >>> _ensure_nanosecond_dtype(np.dtype("M8[us]"))

    >>> _ensure_nanosecond_dtype(np.dtype("M8[D]"))
    Traceback (most recent call last):
        ...
    TypeError: dtype=datetime64[D] is not supported. Supported resolutions are 's', 'ms', 'us', and 'ns'

    >>> _ensure_nanosecond_dtype(np.dtype("m8[ps]"))
    Traceback (most recent call last):
        ...
    TypeError: dtype=timedelta64[ps] is not supported. Supported resolutions are 's', 'ms', 'us', and 'ns'
    """  # noqa: E501
    msg = (
        f"The '{dtype.name}' dtype has no unit. "
        f"Please pass in '{dtype.name}[ns]' instead."
    )

    # unpack e.g. SparseDtype
    dtype = getattr(dtype, "subtype", dtype)

    if not isinstance(dtype, np.dtype):
        # i.e. datetime64tz
        pass

    elif dtype.kind in "mM":
        if not is_supported_dtype(dtype):
            # pre-2.0 we would silently swap in nanos for lower-resolutions,
            #  raise for above-nano resolutions
            if dtype.name in ["datetime64", "timedelta64"]:
                raise ValueError(msg)
            # TODO: ValueError or TypeError? existing test
            #  test_constructor_generic_timestamp_bad_frequency expects TypeError
            raise TypeError(
                f"dtype={dtype} is not supported. Supported resolutions are 's', "
                "'ms', 'us', and 'ns'"
            )


# TODO: other value-dependent functions to standardize here include
#  Index._find_common_type_compat
def find_result_type(left_dtype: DtypeObj, right: Any) -> DtypeObj:
    """
    Find the type/dtype for the result of an operation between objects.

    This is similar to find_common_type, but looks at the right object instead
    of just its dtype. This can be useful in particular when the right
    object does not have a `dtype`.

    Parameters
    ----------
    left_dtype : np.dtype or ExtensionDtype
    right : Any

    Returns
    -------
    np.dtype or ExtensionDtype

    See also
    --------
    find_common_type
    numpy.result_type
    """
    new_dtype: DtypeObj

    if (
        isinstance(left_dtype, np.dtype)
        and left_dtype.kind in "iuc"
        and (lib.is_integer(right) or lib.is_float(right))
    ):
        # e.g. with int8 dtype and right=512, we want to end up with
        # np.int16, whereas infer_dtype_from(512) gives np.int64,
        #  which will make us upcast too far.
        if lib.is_float(right) and right.is_integer() and left_dtype.kind != "f":
            right = int(right)
        # After NEP 50, numpy won't inspect Python scalars
        # TODO: do we need to recreate numpy's inspection logic for floats too
        # (this breaks some tests)
        if isinstance(right, int) and not isinstance(right, np.integer):
            # This gives an unsigned type by default
            # (if our number is positive)

            # If our left dtype is signed, we might not want this since
            # this might give us 1 dtype too big
            # We should check if the corresponding int dtype (e.g. int64 for uint64)
            # can hold the number
            right_dtype = np.min_scalar_type(right)
            if right == 0:
                # Special case 0
                right = left_dtype
            elif (
                not np.issubdtype(left_dtype, np.unsignedinteger)
                and 0 < right <= np.iinfo(right_dtype).max
            ):
                # If left dtype isn't unsigned, check if it fits in the signed dtype
                right = np.dtype(f"i{right_dtype.itemsize}")
            else:
                right = right_dtype

        new_dtype = np.result_type(left_dtype, right)

    elif is_valid_na_for_dtype(right, left_dtype):
        # e.g. IntervalDtype[int] and None/np.nan
        new_dtype = ensure_dtype_can_hold_na(left_dtype)

    else:
        dtype, _ = infer_dtype_from(right)
        new_dtype = find_common_type([left_dtype, dtype])

    return new_dtype


def common_dtype_categorical_compat(
    objs: Sequence[Index | ArrayLike], dtype: DtypeObj
) -> DtypeObj:
    """
    Update the result of find_common_type to account for NAs in a Categorical.

    Parameters
    ----------
    objs : list[np.ndarray | ExtensionArray | Index]
    dtype : np.dtype or ExtensionDtype

    Returns
    -------
    np.dtype or ExtensionDtype
    """
    # GH#38240

    # TODO: more generally, could do `not can_hold_na(dtype)`
    if lib.is_np_dtype(dtype, "iu"):
        for obj in objs:
            # We don't want to accientally allow e.g. "categorical" str here
            obj_dtype = getattr(obj, "dtype", None)
            if isinstance(obj_dtype, CategoricalDtype):
                if isinstance(obj, ABCIndex):
                    # This check may already be cached
                    hasnas = obj.hasnans
                else:
                    # Categorical
                    hasnas = cast("Categorical", obj)._hasna

                if hasnas:
                    # see test_union_int_categorical_with_nan
                    dtype = np.dtype(np.float64)
                    break
    return dtype


def np_find_common_type(*dtypes: np.dtype) -> np.dtype:
    """
    np.find_common_type implementation pre-1.25 deprecation using np.result_type
    https://github.com/pandas-dev/pandas/pull/49569#issuecomment-1308300065

    Parameters
    ----------
    dtypes : np.dtypes

    Returns
    -------
    np.dtype
    """
    try:
        common_dtype = np.result_type(*dtypes)
        if common_dtype.kind in "mMSU":
            # NumPy promotion currently (1.25) misbehaves for for times and strings,
            # so fall back to object (find_common_dtype did unless there
            # was only one dtype)
            common_dtype = np.dtype("O")

    except TypeError:
        common_dtype = np.dtype("O")
    return common_dtype


@overload
def find_common_type(types: list[np.dtype]) -> np.dtype:
    ...


@overload
def find_common_type(types: list[ExtensionDtype]) -> DtypeObj:
    ...


@overload
def find_common_type(types: list[DtypeObj]) -> DtypeObj:
    ...


def find_common_type(types):
    """
    Find a common data type among the given dtypes.

    Parameters
    ----------
    types : list of dtypes

    Returns
    -------
    pandas extension or numpy dtype

    See Also
    --------
    numpy.find_common_type

    """
    if not types:
        raise ValueError("no types given")

    first = types[0]

    # workaround for find_common_type([np.dtype('datetime64[ns]')] * 2)
    # => object
    if lib.dtypes_all_equal(list(types)):
        return first

    # get unique types (dict.fromkeys is used as order-preserving set())
    types = list(dict.fromkeys(types).keys())

    if any(isinstance(t, ExtensionDtype) for t in types):
        for t in types:
            if isinstance(t, ExtensionDtype):
                res = t._get_common_dtype(types)
                if res is not None:
                    return res
        return np.dtype("object")

    # take lowest unit
    if all(lib.is_np_dtype(t, "M") for t in types):
        return np.dtype(max(types))
    if all(lib.is_np_dtype(t, "m") for t in types):
        return np.dtype(max(types))

    # don't mix bool / int or float or complex
    # this is different from numpy, which casts bool with float/int as int
    has_bools = any(t.kind == "b" for t in types)
    if has_bools:
        for t in types:
            if t.kind in "iufc":
                return np.dtype("object")

    return np_find_common_type(*types)


def construct_2d_arraylike_from_scalar(
    value: Scalar, length: int, width: int, dtype: np.dtype, copy: bool
) -> np.ndarray:
    shape = (length, width)

    if dtype.kind in "mM":
        value = _maybe_box_and_unbox_datetimelike(value, dtype)
    elif dtype == _dtype_obj:
        if isinstance(value, (np.timedelta64, np.datetime64)):
            # calling np.array below would cast to pytimedelta/pydatetime
            out = np.empty(shape, dtype=object)
            out.fill(value)
            return out

    # Attempt to coerce to a numpy array
    try:
        if not copy:
            arr = np.asarray(value, dtype=dtype)
        else:
            arr = np.array(value, dtype=dtype, copy=copy)
    except (ValueError, TypeError) as err:
        raise TypeError(
            f"DataFrame constructor called with incompatible data and dtype: {err}"
        ) from err

    if arr.ndim != 0:
        raise ValueError("DataFrame constructor not properly called!")

    return np.full(shape, arr)


def construct_1d_arraylike_from_scalar(
    value: Scalar, length: int, dtype: DtypeObj | None
) -> ArrayLike:
    """
    create a np.ndarray / pandas type of specified shape and dtype
    filled with values

    Parameters
    ----------
    value : scalar value
    length : int
    dtype : pandas_dtype or np.dtype

    Returns
    -------
    np.ndarray / pandas type of length, filled with value

    """

    if dtype is None:
        try:
            dtype, value = infer_dtype_from_scalar(value)
        except OutOfBoundsDatetime:
            dtype = _dtype_obj

    if isinstance(dtype, ExtensionDtype):
        cls = dtype.construct_array_type()
        seq = [] if length == 0 else [value]
        subarr = cls._from_sequence(seq, dtype=dtype).repeat(length)

    else:
        if length and dtype.kind in "iu" and isna(value):
            # coerce if we have nan for an integer dtype
            dtype = np.dtype("float64")
        elif lib.is_np_dtype(dtype, "US"):
            # we need to coerce to object dtype to avoid
            # to allow numpy to take our string as a scalar value
            dtype = np.dtype("object")
            if not isna(value):
                value = ensure_str(value)
        elif dtype.kind in "mM":
            value = _maybe_box_and_unbox_datetimelike(value, dtype)

        subarr = np.empty(length, dtype=dtype)
        if length:
            # GH 47391: numpy > 1.24 will raise filling np.nan into int dtypes
            subarr.fill(value)

    return subarr


def _maybe_box_and_unbox_datetimelike(value: Scalar, dtype: DtypeObj):
    # Caller is responsible for checking dtype.kind in "mM"

    if isinstance(value, dt.datetime):
        # we dont want to box dt64, in particular datetime64("NaT")
        value = maybe_box_datetimelike(value, dtype)

    return _maybe_unbox_datetimelike(value, dtype)


def construct_1d_object_array_from_listlike(values: Collection) -> np.ndarray:
    """
    Transform any list-like object in a 1-dimensional numpy array of object
    dtype.

    Parameters
    ----------
    values : any iterable which has a len()

    Raises
    ------
    TypeError
        * If `values` does not have a len()

    Returns
    -------
    1-dimensional numpy array of dtype object
    """
    # numpy will try to interpret nested lists as further dimensions in np.array(),
    # hence explicitly making a 1D array using np.fromiter
    result = np.empty(len(values), dtype="object")
    for i, obj in enumerate(values):
        result[i] = obj
    return result


def maybe_cast_to_integer_array(arr: list | np.ndarray, dtype: np.dtype) -> np.ndarray:
    """
    Takes any dtype and returns the casted version, raising for when data is
    incompatible with integer/unsigned integer dtypes.

    Parameters
    ----------
    arr : np.ndarray or list
        The array to cast.
    dtype : np.dtype
        The integer dtype to cast the array to.

    Returns
    -------
    ndarray
        Array of integer or unsigned integer dtype.

    Raises
    ------
    OverflowError : the dtype is incompatible with the data
    ValueError : loss of precision has occurred during casting

    Examples
    --------
    If you try to coerce negative values to unsigned integers, it raises:

    >>> pd.Series([-1], dtype="uint64")
    Traceback (most recent call last):
        ...
    OverflowError: Trying to coerce negative values to unsigned integers

    Also, if you try to coerce float values to integers, it raises:

    >>> maybe_cast_to_integer_array([1, 2, 3.5], dtype=np.dtype("int64"))
    Traceback (most recent call last):
        ...
    ValueError: Trying to coerce float values to integers
    """
    assert dtype.kind in "iu"

    try:
        if not isinstance(arr, np.ndarray):
            with warnings.catch_warnings():
                # We already disallow dtype=uint w/ negative numbers
                # (test_constructor_coercion_signed_to_unsigned) so safe to ignore.
                warnings.filterwarnings(
                    "ignore",
                    "NumPy will stop allowing conversion of out-of-bound Python int",
                    DeprecationWarning,
                )
                casted = np.asarray(arr, dtype=dtype)
        else:
            with warnings.catch_warnings():
                warnings.filterwarnings("ignore", category=RuntimeWarning)
                casted = arr.astype(dtype, copy=False)
    except OverflowError as err:
        raise OverflowError(
            "The elements provided in the data cannot all be "
            f"casted to the dtype {dtype}"
        ) from err

    if isinstance(arr, np.ndarray) and arr.dtype == dtype:
        # avoid expensive array_equal check
        return casted

    with warnings.catch_warnings():
        warnings.filterwarnings("ignore", category=RuntimeWarning)
        warnings.filterwarnings(
            "ignore", "elementwise comparison failed", FutureWarning
        )
        if np.array_equal(arr, casted):
            return casted

    # We do this casting to allow for proper
    # data and dtype checking.
    #
    # We didn't do this earlier because NumPy
    # doesn't handle `uint64` correctly.
    arr = np.asarray(arr)

    if np.issubdtype(arr.dtype, str):
        # TODO(numpy-2.0 min): This case will raise an OverflowError above
        if (casted.astype(str) == arr).all():
            return casted
        raise ValueError(f"string values cannot be losslessly cast to {dtype}")

    if dtype.kind == "u" and (arr < 0).any():
        # TODO: can this be hit anymore after numpy 2.0?
        raise OverflowError("Trying to coerce negative values to unsigned integers")

    if arr.dtype.kind == "f":
        if not np.isfinite(arr).all():
            raise IntCastingNaNError(
                "Cannot convert non-finite values (NA or inf) to integer"
            )
        raise ValueError("Trying to coerce float values to integers")
    if arr.dtype == object:
        raise ValueError("Trying to coerce float values to integers")

    if casted.dtype < arr.dtype:
        # TODO: Can this path be hit anymore with numpy > 2
        # GH#41734 e.g. [1, 200, 923442] and dtype="int8" -> overflows
        raise ValueError(
            f"Values are too large to be losslessly converted to {dtype}. "
            f"To cast anyway, use pd.Series(values).astype({dtype})"
        )

    if arr.dtype.kind in "mM":
        # test_constructor_maskedarray_nonfloat
        raise TypeError(
            f"Constructing a Series or DataFrame from {arr.dtype} values and "
            f"dtype={dtype} is not supported. Use values.view({dtype}) instead."
        )

    # No known cases that get here, but raising explicitly to cover our bases.
    raise ValueError(f"values cannot be losslessly cast to {dtype}")


def can_hold_element(arr: ArrayLike, element: Any) -> bool:
    """
    Can we do an inplace setitem with this element in an array with this dtype?

    Parameters
    ----------
    arr : np.ndarray or ExtensionArray
    element : Any

    Returns
    -------
    bool
    """
    dtype = arr.dtype
    if not isinstance(dtype, np.dtype) or dtype.kind in "mM":
        if isinstance(dtype, (PeriodDtype, IntervalDtype, DatetimeTZDtype, np.dtype)):
            # np.dtype here catches datetime64ns and timedelta64ns; we assume
            #  in this case that we have DatetimeArray/TimedeltaArray
            arr = cast(
                "PeriodArray | DatetimeArray | TimedeltaArray | IntervalArray", arr
            )
            try:
                arr._validate_setitem_value(element)
                return True
            except (ValueError, TypeError):
                return False

        if dtype == "string":
            try:
                arr._maybe_convert_setitem_value(element)  # type: ignore[union-attr]
                return True
            except (ValueError, TypeError):
                return False

        # This is technically incorrect, but maintains the behavior of
        # ExtensionBlock._can_hold_element
        return True

    try:
        np_can_hold_element(dtype, element)
        return True
    except (TypeError, LossySetitemError):
        return False


def np_can_hold_element(dtype: np.dtype, element: Any) -> Any:
    """
    Raise if we cannot losslessly set this element into an ndarray with this dtype.

    Specifically about places where we disagree with numpy.  i.e. there are
    cases where numpy will raise in doing the setitem that we do not check
    for here, e.g. setting str "X" into a numeric ndarray.

    Returns
    -------
    Any
        The element, potentially cast to the dtype.

    Raises
    ------
    ValueError : If we cannot losslessly store this element with this dtype.
    """
    if dtype == _dtype_obj:
        return element

    tipo = _maybe_infer_dtype_type(element)

    if dtype.kind in "iu":
        if isinstance(element, range):
            if _dtype_can_hold_range(element, dtype):
                return element
            raise LossySetitemError

        if is_integer(element) or (is_float(element) and element.is_integer()):
            # e.g. test_setitem_series_int8 if we have a python int 1
            #  tipo may be np.int32, despite the fact that it will fit
            #  in smaller int dtypes.
            info = np.iinfo(dtype)
            if info.min <= element <= info.max:
                return dtype.type(element)
            raise LossySetitemError

        if tipo is not None:
            if tipo.kind not in "iu":
                if isinstance(element, np.ndarray) and element.dtype.kind == "f":
                    # If all can be losslessly cast to integers, then we can hold them
                    with np.errstate(invalid="ignore"):
                        # We check afterwards if cast was losslessly, so no need to show
                        # the warning
                        casted = element.astype(dtype)
                    comp = casted == element
                    if comp.all():
                        # Return the casted values bc they can be passed to
                        #  np.putmask, whereas the raw values cannot.
                        #  see TestSetitemFloatNDarrayIntoIntegerSeries
                        return casted
                    raise LossySetitemError

                elif isinstance(element, ABCExtensionArray) and isinstance(
                    element.dtype, CategoricalDtype
                ):
                    # GH#52927 setting Categorical value into non-EA frame
                    # TODO: general-case for EAs?
                    try:
                        casted = element.astype(dtype)
                    except (ValueError, TypeError):
                        raise LossySetitemError
                    # Check for cases of either
                    #  a) lossy overflow/rounding or
                    #  b) semantic changes like dt64->int64
                    comp = casted == element
                    if not comp.all():
                        raise LossySetitemError
                    return casted

                # Anything other than integer we cannot hold
                raise LossySetitemError
            if (
                dtype.kind == "u"
                and isinstance(element, np.ndarray)
                and element.dtype.kind == "i"
            ):
                # see test_where_uint64
                casted = element.astype(dtype)
                if (casted == element).all():
                    # TODO: faster to check (element >=0).all()?  potential
                    #  itemsize issues there?
                    return casted
                raise LossySetitemError
            if dtype.itemsize < tipo.itemsize:
                raise LossySetitemError
            if not isinstance(tipo, np.dtype):
                # i.e. nullable IntegerDtype; we can put this into an ndarray
                #  losslessly iff it has no NAs
                arr = element._values if isinstance(element, ABCSeries) else element
                if arr._hasna:
                    raise LossySetitemError
                return element

            return element

        raise LossySetitemError

    if dtype.kind == "f":
        if lib.is_integer(element) or lib.is_float(element):
            casted = dtype.type(element)
            if np.isnan(casted) or casted == element:
                return casted
            # otherwise e.g. overflow see TestCoercionFloat32
            raise LossySetitemError

        if tipo is not None:
            # TODO: itemsize check?
            if tipo.kind not in "iuf":
                # Anything other than float/integer we cannot hold
                raise LossySetitemError
            if not isinstance(tipo, np.dtype):
                # i.e. nullable IntegerDtype or FloatingDtype;
                #  we can put this into an ndarray losslessly iff it has no NAs
                if element._hasna:
                    raise LossySetitemError
                return element
            elif tipo.itemsize > dtype.itemsize or tipo.kind != dtype.kind:
                if isinstance(element, np.ndarray):
                    # e.g. TestDataFrameIndexingWhere::test_where_alignment
                    casted = element.astype(dtype)
                    if np.array_equal(casted, element, equal_nan=True):
                        return casted
                    raise LossySetitemError

            return element

        raise LossySetitemError

    if dtype.kind == "c":
        if lib.is_integer(element) or lib.is_complex(element) or lib.is_float(element):
            if np.isnan(element):
                # see test_where_complex GH#6345
                return dtype.type(element)

            with warnings.catch_warnings():
                warnings.filterwarnings("ignore")
                casted = dtype.type(element)
            if casted == element:
                return casted
            # otherwise e.g. overflow see test_32878_complex_itemsize
            raise LossySetitemError

        if tipo is not None:
            if tipo.kind in "iufc":
                return element
            raise LossySetitemError
        raise LossySetitemError

    if dtype.kind == "b":
        if tipo is not None:
            if tipo.kind == "b":
                if not isinstance(tipo, np.dtype):
                    # i.e. we have a BooleanArray
                    if element._hasna:
                        # i.e. there are pd.NA elements
                        raise LossySetitemError
                return element
            raise LossySetitemError
        if lib.is_bool(element):
            return element
        raise LossySetitemError

    if dtype.kind == "S":
        # TODO: test tests.frame.methods.test_replace tests get here,
        #  need more targeted tests.  xref phofl has a PR about this
        if tipo is not None:
            if tipo.kind == "S" and tipo.itemsize <= dtype.itemsize:
                return element
            raise LossySetitemError
        if isinstance(element, bytes) and len(element) <= dtype.itemsize:
            return element
        raise LossySetitemError

    if dtype.kind == "V":
        # i.e. np.void, which cannot hold _anything_
        raise LossySetitemError

    raise NotImplementedError(dtype)


def _dtype_can_hold_range(rng: range, dtype: np.dtype) -> bool:
    """
    _maybe_infer_dtype_type infers to int64 (and float64 for very large endpoints),
    but in many cases a range can be held by a smaller integer dtype.
    Check if this is one of those cases.
    """
    if not len(rng):
        return True
    return np_can_cast_scalar(rng.start, dtype) and np_can_cast_scalar(rng.stop, dtype)


def np_can_cast_scalar(element: Scalar, dtype: np.dtype) -> bool:
    """
    np.can_cast pandas-equivalent for pre 2-0 behavior that allowed scalar
    inference

    Parameters
    ----------
    element : Scalar
    dtype : np.dtype

    Returns
    -------
    bool
    """
    try:
        np_can_hold_element(dtype, element)
        return True
    except (LossySetitemError, NotImplementedError):
        return False
```
