## Supplementary software v0.2.1 for "Virtual control arms for paediatric myopia trials: external validation of axial-elongation models": common.py

```
"""
Common type operations.
"""
from __future__ import annotations

from typing import (
    TYPE_CHECKING,
    Any,
    Callable,
)
import warnings

import numpy as np

from pandas._config import using_string_dtype

from pandas._libs import (
    Interval,
    Period,
    algos,
    lib,
)
from pandas._libs.tslibs import conversion
from pandas.util._exceptions import find_stack_level

from pandas.core.dtypes.base import _registry as registry
from pandas.core.dtypes.dtypes import (
    CategoricalDtype,
    DatetimeTZDtype,
    ExtensionDtype,
    IntervalDtype,
    PeriodDtype,
    SparseDtype,
)
from pandas.core.dtypes.generic import ABCIndex
from pandas.core.dtypes.inference import (
    is_array_like,
    is_bool,
    is_complex,
    is_dataclass,
    is_decimal,
    is_dict_like,
    is_file_like,
    is_float,
    is_hashable,
    is_integer,
    is_interval,
    is_iterator,
    is_list_like,
    is_named_tuple,
    is_nested_list_like,
    is_number,
    is_re,
    is_re_compilable,
    is_scalar,
    is_sequence,
)

if TYPE_CHECKING:
    from pandas._typing import (
        ArrayLike,
        DtypeObj,
    )

DT64NS_DTYPE = conversion.DT64NS_DTYPE
TD64NS_DTYPE = conversion.TD64NS_DTYPE
INT64_DTYPE = np.dtype(np.int64)

# oh the troubles to reduce import time
_is_scipy_sparse = None

ensure_float64 = algos.ensure_float64
ensure_int64 = algos.ensure_int64
ensure_int32 = algos.ensure_int32
ensure_int16 = algos.ensure_int16
ensure_int8 = algos.ensure_int8
ensure_platform_int = algos.ensure_platform_int
ensure_object = algos.ensure_object
ensure_uint64 = algos.ensure_uint64


def ensure_str(value: bytes | Any) -> str:
    """
    Ensure that bytes and non-strings get converted into ``str`` objects.
    """
    if isinstance(value, bytes):
        value = value.decode("utf-8")
    elif not isinstance(value, str):
        value = str(value)
    return value


def ensure_python_int(value: int | np.integer) -> int:
    """
    Ensure that a value is a python int.

    Parameters
    ----------
    value: int or numpy.integer

    Returns
    -------
    int

    Raises
    ------
    TypeError: if the value isn't an int or can't be converted to one.
    """
    if not (is_integer(value) or is_float(value)):
        if not is_scalar(value):
            raise TypeError(
                f"Value needs to be a scalar value, was type {type(value).__name__}"
            )
        raise TypeError(f"Wrong type {type(value)} for value {value}")
    try:
        new_value = int(value)
        assert new_value == value
    except (TypeError, ValueError, AssertionError) as err:
        raise TypeError(f"Wrong type {type(value)} for value {value}") from err
    return new_value


def classes(*klasses) -> Callable:
    """Evaluate if the tipo is a subclass of the klasses."""
    return lambda tipo: issubclass(tipo, klasses)


def _classes_and_not_datetimelike(*klasses) -> Callable:
    """
    Evaluate if the tipo is a subclass of the klasses
    and not a datetimelike.
    """
    return lambda tipo: (
        issubclass(tipo, klasses)
        and not issubclass(tipo, (np.datetime64, np.timedelta64))
    )


def is_object_dtype(arr_or_dtype) -> bool:
    """
    Check whether an array-like or dtype is of the object dtype.

    Parameters
    ----------
    arr_or_dtype : array-like or dtype
        The array-like or dtype to check.

    Returns
    -------
    boolean
        Whether or not the array-like or dtype is of the object dtype.

    Examples
    --------
    >>> from pandas.api.types import is_object_dtype
    >>> is_object_dtype(object)
    True
    >>> is_object_dtype(int)
    False
    >>> is_object_dtype(np.array([], dtype=object))
    True
    >>> is_object_dtype(np.array([], dtype=int))
    False
    >>> is_object_dtype([1, 2, 3])
    False
    """
    return _is_dtype_type(arr_or_dtype, classes(np.object_))


def is_sparse(arr) -> bool:
    """
    Check whether an array-like is a 1-D pandas sparse array.

    .. deprecated:: 2.1.0
        Use isinstance(dtype, pd.SparseDtype) instead.

    Check that the one-dimensional array-like is a pandas sparse array.
    Returns True if it is a pandas sparse array, not another type of
    sparse array.

    Parameters
    ----------
    arr : array-like
        Array-like to check.

    Returns
    -------
    bool
        Whether or not the array-like is a pandas sparse array.

    Examples
    --------
    Returns `True` if the parameter is a 1-D pandas sparse array.

    >>> from pandas.api.types import is_sparse
    >>> is_sparse(pd.arrays.SparseArray([0, 0, 1, 0]))
    True
    >>> is_sparse(pd.Series(pd.arrays.SparseArray([0, 0, 1, 0])))
    True

    Returns `False` if the parameter is not sparse.

    >>> is_sparse(np.array([0, 0, 1, 0]))
    False
    >>> is_sparse(pd.Series([0, 1, 0, 0]))
    False

    Returns `False` if the parameter is not a pandas sparse array.

    >>> from scipy.sparse import bsr_matrix
    >>> is_sparse(bsr_matrix([0, 1, 0, 0]))
    False

    Returns `False` if the parameter has more than one dimension.
    """
    warnings.warn(
        "is_sparse is deprecated and will be removed in a future "
        "version. Check `isinstance(dtype, pd.SparseDtype)` instead.",
        DeprecationWarning,
        stacklevel=2,
    )

    dtype = getattr(arr, "dtype", arr)
    return isinstance(dtype, SparseDtype)


def is_scipy_sparse(arr) -> bool:
    """
    Check whether an array-like is a scipy.sparse.spmatrix instance.

    Parameters
    ----------
    arr : array-like
        The array-like to check.

    Returns
    -------
    boolean
        Whether or not the array-like is a scipy.sparse.spmatrix instance.

    Notes
    -----
    If scipy is not installed, this function will always return False.

    Examples
    --------
    >>> from scipy.sparse import bsr_matrix
    >>> is_scipy_sparse(bsr_matrix([1, 2, 3]))
    True
    >>> is_scipy_sparse(pd.arrays.SparseArray([1, 2, 3]))
    False
    """
    global _is_scipy_sparse

    if _is_scipy_sparse is None:  # pylint: disable=used-before-assignment
        try:
            from scipy.sparse import issparse as _is_scipy_sparse
        except ImportError:
            _is_scipy_sparse = lambda _: False

    assert _is_scipy_sparse is not None
    return _is_scipy_sparse(arr)


def is_datetime64_dtype(arr_or_dtype) -> bool:
    """
    Check whether an array-like or dtype is of the datetime64 dtype.

    Parameters
    ----------
    arr_or_dtype : array-like or dtype
        The array-like or dtype to check.

    Returns
    -------
    boolean
        Whether or not the array-like or dtype is of the datetime64 dtype.

    Examples
    --------
    >>> from pandas.api.types import is_datetime64_dtype
    >>> is_datetime64_dtype(object)
    False
    >>> is_datetime64_dtype(np.datetime64)
    True
    >>> is_datetime64_dtype(np.array([], dtype=int))
    False
    >>> is_datetime64_dtype(np.array([], dtype=np.datetime64))
    True
    >>> is_datetime64_dtype([1, 2, 3])
    False
    """
    if isinstance(arr_or_dtype, np.dtype):
        # GH#33400 fastpath for dtype object
        return arr_or_dtype.kind == "M"
    return _is_dtype_type(arr_or_dtype, classes(np.datetime64))


def is_datetime64tz_dtype(arr_or_dtype) -> bool:
    """
    Check whether an array-like or dtype is of a DatetimeTZDtype dtype.

    .. deprecated:: 2.1.0
        Use isinstance(dtype, pd.DatetimeTZDtype) instead.

    Parameters
    ----------
    arr_or_dtype : array-like or dtype
        The array-like or dtype to check.

    Returns
    -------
    boolean
        Whether or not the array-like or dtype is of a DatetimeTZDtype dtype.

    Examples
    --------
    >>> from pandas.api.types import is_datetime64tz_dtype
    >>> is_datetime64tz_dtype(object)
    False
    >>> is_datetime64tz_dtype([1, 2, 3])
    False
    >>> is_datetime64tz_dtype(pd.DatetimeIndex([1, 2, 3]))  # tz-naive
    False
    >>> is_datetime64tz_dtype(pd.DatetimeIndex([1, 2, 3], tz="US/Eastern"))
    True

    >>> from pandas.core.dtypes.dtypes import DatetimeTZDtype
    >>> dtype = DatetimeTZDtype("ns", tz="US/Eastern")
    >>> s = pd.Series([], dtype=dtype)
    >>> is_datetime64tz_dtype(dtype)
    True
    >>> is_datetime64tz_dtype(s)
    True
    """
    # GH#52607
    warnings.warn(
        "is_datetime64tz_dtype is deprecated and will be removed in a future "
        "version. Check `isinstance(dtype, pd.DatetimeTZDtype)` instead.",
        DeprecationWarning,
        stacklevel=2,
    )
    if isinstance(arr_or_dtype, DatetimeTZDtype):
        # GH#33400 fastpath for dtype object
        # GH 34986
        return True

    if arr_or_dtype is None:
        return False
    return DatetimeTZDtype.is_dtype(arr_or_dtype)


def is_timedelta64_dtype(arr_or_dtype) -> bool:
    """
    Check whether an array-like or dtype is of the timedelta64 dtype.

    Parameters
    ----------
    arr_or_dtype : array-like or dtype
        The array-like or dtype to check.

    Returns
    -------
    boolean
        Whether or not the array-like or dtype is of the timedelta64 dtype.

    Examples
    --------
    >>> from pandas.core.dtypes.common import is_timedelta64_dtype
    >>> is_timedelta64_dtype(object)
    False
    >>> is_timedelta64_dtype(np.timedelta64)
    True
    >>> is_timedelta64_dtype([1, 2, 3])
    False
    >>> is_timedelta64_dtype(pd.Series([], dtype="timedelta64[ns]"))
    True
    >>> is_timedelta64_dtype('0 days')
    False
    """
    if isinstance(arr_or_dtype, np.dtype):
        # GH#33400 fastpath for dtype object
        return arr_or_dtype.kind == "m"

    return _is_dtype_type(arr_or_dtype, classes(np.timedelta64))


def is_period_dtype(arr_or_dtype) -> bool:
    """
    Check whether an array-like or dtype is of the Period dtype.

    .. deprecated:: 2.2.0
        Use isinstance(dtype, pd.Period) instead.

    Parameters
    ----------
    arr_or_dtype : array-like or dtype
        The array-like or dtype to check.

    Returns
    -------
    boolean
        Whether or not the array-like or dtype is of the Period dtype.

    Examples
    --------
    >>> from pandas.core.dtypes.common import is_period_dtype
    >>> is_period_dtype(object)
    False
    >>> is_period_dtype(pd.PeriodDtype(freq="D"))
    True
    >>> is_period_dtype([1, 2, 3])
    False
    >>> is_period_dtype(pd.Period("2017-01-01"))
    False
    >>> is_period_dtype(pd.PeriodIndex([], freq="Y"))
    True
    """
    warnings.warn(
        "is_period_dtype is deprecated and will be removed in a future version. "
        "Use `isinstance(dtype, pd.PeriodDtype)` instead",
        DeprecationWarning,
        stacklevel=2,
    )
    if isinstance(arr_or_dtype, ExtensionDtype):
        # GH#33400 fastpath for dtype object
        return arr_or_dtype.type is Period

    if arr_or_dtype is None:
        return False
    return PeriodDtype.is_dtype(arr_or_dtype)


def is_interval_dtype(arr_or_dtype) -> bool:
    """
    Check whether an array-like or dtype is of the Interval dtype.

    .. deprecated:: 2.2.0
        Use isinstance(dtype, pd.IntervalDtype) instead.

    Parameters
    ----------
    arr_or_dtype : array-like or dtype
        The array-like or dtype to check.

    Returns
    -------
    boolean
        Whether or not the array-like or dtype is of the Interval dtype.

    Examples
    --------
    >>> from pandas.core.dtypes.common import is_interval_dtype
    >>> is_interval_dtype(object)
    False
    >>> is_interval_dtype(pd.IntervalDtype())
    True
    >>> is_interval_dtype([1, 2, 3])
    False
    >>>
    >>> interval = pd.Interval(1, 2, closed="right")
    >>> is_interval_dtype(interval)
    False
    >>> is_interval_dtype(pd.IntervalIndex([interval]))
    True
    """
    # GH#52607
    warnings.warn(
        "is_interval_dtype is deprecated and will be removed in a future version. "
        "Use `isinstance(dtype, pd.IntervalDtype)` instead",
        DeprecationWarning,
        stacklevel=2,
    )
    if isinstance(arr_or_dtype, ExtensionDtype):
        # GH#33400 fastpath for dtype object
        return arr_or_dtype.type is Interval

    if arr_or_dtype is None:
        return False
    return IntervalDtype.is_dtype(arr_or_dtype)


def is_categorical_dtype(arr_or_dtype) -> bool:
    """
    Check whether an array-like or dtype is of the Categorical dtype.

    .. deprecated:: 2.2.0
        Use isinstance(dtype, pd.CategoricalDtype) instead.

    Parameters
    ----------
    arr_or_dtype : array-like or dtype
        The array-like or dtype to check.

    Returns
    -------
    boolean
        Whether or not the array-like or dtype is of the Categorical dtype.

    Examples
    --------
    >>> from pandas.api.types import is_categorical_dtype
    >>> from pandas import CategoricalDtype
    >>> is_categorical_dtype(object)
    False
    >>> is_categorical_dtype(CategoricalDtype())
    True
    >>> is_categorical_dtype([1, 2, 3])
    False
    >>> is_categorical_dtype(pd.Categorical([1, 2, 3]))
    True
    >>> is_categorical_dtype(pd.CategoricalIndex([1, 2, 3]))
    True
    """
    # GH#52527
    warnings.warn(
        "is_categorical_dtype is deprecated and will be removed in a future "
        "version. Use isinstance(dtype, pd.CategoricalDtype) instead",
        DeprecationWarning,
        stacklevel=2,
    )
    if isinstance(arr_or_dtype, ExtensionDtype):
        # GH#33400 fastpath for dtype object
        return arr_or_dtype.name == "category"

    if arr_or_dtype is None:
        return False
    return CategoricalDtype.is_dtype(arr_or_dtype)


def is_string_or_object_np_dtype(dtype: np.dtype) -> bool:
    """
    Faster alternative to is_string_dtype, assumes we have a np.dtype object.
    """
    return dtype == object or dtype.kind in "SU"


def is_string_dtype(arr_or_dtype) -> bool:
    """
    Check whether the provided array or dtype is of the string dtype.

    If an array is passed with an object dtype, the elements must be
    inferred as strings.

    Parameters
    ----------
    arr_or_dtype : array-like or dtype
        The array or dtype to check.

    Returns
    -------
    boolean
        Whether or not the array or dtype is of the string dtype.

    Examples
    --------
    >>> from pandas.api.types import is_string_dtype
    >>> is_string_dtype(str)
    True
    >>> is_string_dtype(object)
    True
    >>> is_string_dtype(int)
    False
    >>> is_string_dtype(np.array(['a', 'b']))
    True
    >>> is_string_dtype(pd.Series([1, 2]))
    False
    >>> is_string_dtype(pd.Series([1, 2], dtype=object))
    False
    """
    if hasattr(arr_or_dtype, "dtype") and _get_dtype(arr_or_dtype).kind == "O":
        return is_all_strings(arr_or_dtype)

    def condition(dtype) -> bool:
        if is_string_or_object_np_dtype(dtype):
            return True
        try:
            return dtype == "string"
        except TypeError:
            return False

    return _is_dtype(arr_or_dtype, condition)


def is_dtype_equal(source, target) -> bool:
    """
    Check if two dtypes are equal.

    Parameters
    ----------
    source : The first dtype to compare
    target : The second dtype to compare

    Returns
    -------
    boolean
        Whether or not the two dtypes are equal.

    Examples
    --------
    >>> is_dtype_equal(int, float)
    False
    >>> is_dtype_equal("int", int)
    True
    >>> is_dtype_equal(object, "category")
    False
    >>> is_dtype_equal(CategoricalDtype(), "category")
    True
    >>> is_dtype_equal(DatetimeTZDtype(tz="UTC"), "datetime64")
    False
    """
    if isinstance(target, str):
        if not isinstance(source, str):
            # GH#38516 ensure we get the same behavior from
            #  is_dtype_equal(CDT, "category") and CDT == "category"
            try:
                src = _get_dtype(source)
                if isinstance(src, ExtensionDtype):
                    return src == target
            except (TypeError, AttributeError, ImportError):
                return False
    elif isinstance(source, str):
        return is_dtype_equal(target, source)

    try:
        source = _get_dtype(source)
        target = _get_dtype(target)
        return source == target
    except (TypeError, AttributeError, ImportError):
        # invalid comparison
        # object == category will hit this
        return False


def is_integer_dtype(arr_or_dtype) -> bool:
    """
    Check whether the provided array or dtype is of an integer dtype.

    Unlike in `is_any_int_dtype`, timedelta64 instances will return False.

    The nullable Integer dtypes (e.g. pandas.Int64Dtype) are also considered
    as integer by this function.

    Parameters
    ----------
    arr_or_dtype : array-like or dtype
        The array or dtype to check.

    Returns
    -------
    boolean
        Whether or not the array or dtype is of an integer dtype and
        not an instance of timedelta64.

    Examples
    --------
    >>> from pandas.api.types import is_integer_dtype
    >>> is_integer_dtype(str)
    False
    >>> is_integer_dtype(int)
    True
    >>> is_integer_dtype(float)
    False
    >>> is_integer_dtype(np.uint64)
    True
    >>> is_integer_dtype('int8')
    True
    >>> is_integer_dtype('Int8')
    True
    >>> is_integer_dtype(pd.Int8Dtype)
    True
    >>> is_integer_dtype(np.datetime64)
    False
    >>> is_integer_dtype(np.timedelta64)
    False
    >>> is_integer_dtype(np.array(['a', 'b']))
    False
    >>> is_integer_dtype(pd.Series([1, 2]))
    True
    >>> is_integer_dtype(np.array([], dtype=np.timedelta64))
    False
    >>> is_integer_dtype(pd.Index([1, 2.]))  # float
    False
    """
    return _is_dtype_type(
        arr_or_dtype, _classes_and_not_datetimelike(np.integer)
    ) or _is_dtype(
        arr_or_dtype, lambda typ: isinstance(typ, ExtensionDtype) and typ.kind in "iu"
    )


def is_signed_integer_dtype(arr_or_dtype) -> bool:
    """
    Check whether the provided array or dtype is of a signed integer dtype.

    Unlike in `is_any_int_dtype`, timedelta64 instances will return False.

    The nullable Integer dtypes (e.g. pandas.Int64Dtype) are also considered
    as integer by this function.

    Parameters
    ----------
    arr_or_dtype : array-like or dtype
        The array or dtype to check.

    Returns
    -------
    boolean
        Whether or not the array or dtype is of a signed integer dtype
        and not an instance of timedelta64.

    Examples
    --------
    >>> from pandas.core.dtypes.common import is_signed_integer_dtype
    >>> is_signed_integer_dtype(str)
    False
    >>> is_signed_integer_dtype(int)
    True
    >>> is_signed_integer_dtype(float)
    False
    >>> is_signed_integer_dtype(np.uint64)  # unsigned
    False
    >>> is_signed_integer_dtype('int8')
    True
    >>> is_signed_integer_dtype('Int8')
    True
    >>> is_signed_integer_dtype(pd.Int8Dtype)
    True
    >>> is_signed_integer_dtype(np.datetime64)
    False
    >>> is_signed_integer_dtype(np.timedelta64)
    False
    >>> is_signed_integer_dtype(np.array(['a', 'b']))
    False
    >>> is_signed_integer_dtype(pd.Series([1, 2]))
    True
    >>> is_signed_integer_dtype(np.array([], dtype=np.timedelta64))
    False
    >>> is_signed_integer_dtype(pd.Index([1, 2.]))  # float
    False
    >>> is_signed_integer_dtype(np.array([1, 2], dtype=np.uint32))  # unsigned
    False
    """
    return _is_dtype_type(
        arr_or_dtype, _classes_and_not_datetimelike(np.signedinteger)
    ) or _is_dtype(
        arr_or_dtype, lambda typ: isinstance(typ, ExtensionDtype) and typ.kind == "i"
    )


def is_unsigned_integer_dtype(arr_or_dtype) -> bool:
    """
    Check whether the provided array or dtype is of an unsigned integer dtype.

    The nullable Integer dtypes (e.g. pandas.UInt64Dtype) are also
    considered as integer by this function.

    Parameters
    ----------
    arr_or_dtype : array-like or dtype
        The array or dtype to check.

    Returns
    -------
    boolean
        Whether or not the array or dtype is of an unsigned integer dtype.

    Examples
    --------
    >>> from pandas.api.types import is_unsigned_integer_dtype
    >>> is_unsigned_integer_dtype(str)
    False
    >>> is_unsigned_integer_dtype(int)  # signed
    False
    >>> is_unsigned_integer_dtype(float)
    False
    >>> is_unsigned_integer_dtype(np.uint64)
    True
    >>> is_unsigned_integer_dtype('uint8')
    True
    >>> is_unsigned_integer_dtype('UInt8')
    True
    >>> is_unsigned_integer_dtype(pd.UInt8Dtype)
    True
    >>> is_unsigned_integer_dtype(np.array(['a', 'b']))
    False
    >>> is_unsigned_integer_dtype(pd.Series([1, 2]))  # signed
    False
    >>> is_unsigned_integer_dtype(pd.Index([1, 2.]))  # float
    False
    >>> is_unsigned_integer_dtype(np.array([1, 2], dtype=np.uint32))
    True
    """
    return _is_dtype_type(
        arr_or_dtype, _classes_and_not_datetimelike(np.unsignedinteger)
    ) or _is_dtype(
        arr_or_dtype, lambda typ: isinstance(typ, ExtensionDtype) and typ.kind == "u"
    )


def is_int64_dtype(arr_or_dtype) -> bool:
    """
    Check whether the provided array or dtype is of the int64 dtype.

    .. deprecated:: 2.1.0

       is_int64_dtype is deprecated and will be removed in a future
       version. Use dtype == np.int64 instead.

    Parameters
    ----------
    arr_or_dtype : array-like or dtype
        The array or dtype to check.

    Returns
    -------
    boolean
        Whether or not the array or dtype is of the int64 dtype.

    Notes
    -----
    Depending on system architecture, the return value of `is_int64_dtype(
    int)` will be True if the OS uses 64-bit integers and False if the OS
    uses 32-bit integers.

    Examples
    --------
    >>> from pandas.api.types import is_int64_dtype
    >>> is_int64_dtype(str)  # doctest: +SKIP
    False
    >>> is_int64_dtype(np.int32)  # doctest: +SKIP
    False
    >>> is_int64_dtype(np.int64)  # doctest: +SKIP
    True
    >>> is_int64_dtype('int8')  # doctest: +SKIP
    False
    >>> is_int64_dtype('Int8')  # doctest: +SKIP
    False
    >>> is_int64_dtype(pd.Int64Dtype)  # doctest: +SKIP
    True
    >>> is_int64_dtype(float)  # doctest: +SKIP
    False
    >>> is_int64_dtype(np.uint64)  # unsigned  # doctest: +SKIP
    False
    >>> is_int64_dtype(np.array(['a', 'b']))  # doctest: +SKIP
    False
    >>> is_int64_dtype(np.array([1, 2], dtype=np.int64))  # doctest: +SKIP
    True
    >>> is_int64_dtype(pd.Index([1, 2.]))  # float  # doctest: +SKIP
    False
    >>> is_int64_dtype(np.array([1, 2], dtype=np.uint32))  # unsigned  # doctest: +SKIP
    False
    """
    # GH#52564
    warnings.warn(
        "is_int64_dtype is deprecated and will be removed in a future "
        "version. Use dtype == np.int64 instead.",
        DeprecationWarning,
        stacklevel=2,
    )
    return _is_dtype_type(arr_or_dtype, classes(np.int64))


def is_datetime64_any_dtype(arr_or_dtype) -> bool:
    """
    Check whether the provided array or dtype is of the datetime64 dtype.

    Parameters
    ----------
    arr_or_dtype : array-like or dtype
        The array or dtype to check.

    Returns
    -------
    bool
        Whether or not the array or dtype is of the datetime64 dtype.

    Examples
    --------
    >>> from pandas.api.types import is_datetime64_any_dtype
    >>> from pandas.core.dtypes.dtypes import DatetimeTZDtype
    >>> is_datetime64_any_dtype(str)
    False
    >>> is_datetime64_any_dtype(int)
    False
    >>> is_datetime64_any_dtype(np.datetime64)  # can be tz-naive
    True
    >>> is_datetime64_any_dtype(DatetimeTZDtype("ns", "US/Eastern"))
    True
    >>> is_datetime64_any_dtype(np.array(['a', 'b']))
    False
    >>> is_datetime64_any_dtype(np.array([1, 2]))
    False
    >>> is_datetime64_any_dtype(np.array([], dtype="datetime64[ns]"))
    True
    >>> is_datetime64_any_dtype(pd.DatetimeIndex([1, 2, 3], dtype="datetime64[ns]"))
    True
    """
    if isinstance(arr_or_dtype, (np.dtype, ExtensionDtype)):
        # GH#33400 fastpath for dtype object
        return arr_or_dtype.kind == "M"

    if arr_or_dtype is None:
        return False

    try:
        tipo = _get_dtype(arr_or_dtype)
    except TypeError:
        return False
    return lib.is_np_dtype(tipo, "M") or isinstance(tipo, DatetimeTZDtype)


def is_datetime64_ns_dtype(arr_or_dtype) -> bool:
    """
    Check whether the provided array or dtype is of the datetime64[ns] dtype.

    Parameters
    ----------
    arr_or_dtype : array-like or dtype
        The array or dtype to check.

    Returns
    -------
    bool
        Whether or not the array or dtype is of the datetime64[ns] dtype.

    Examples
    --------
    >>> from pandas.api.types import is_datetime64_ns_dtype
    >>> from pandas.core.dtypes.dtypes import DatetimeTZDtype
    >>> is_datetime64_ns_dtype(str)
    False
    >>> is_datetime64_ns_dtype(int)
    False
    >>> is_datetime64_ns_dtype(np.datetime64)  # no unit
    False
    >>> is_datetime64_ns_dtype(DatetimeTZDtype("ns", "US/Eastern"))
    True
    >>> is_datetime64_ns_dtype(np.array(['a', 'b']))
    False
    >>> is_datetime64_ns_dtype(np.array([1, 2]))
    False
    >>> is_datetime64_ns_dtype(np.array([], dtype="datetime64"))  # no unit
    False
    >>> is_datetime64_ns_dtype(np.array([], dtype="datetime64[ps]"))  # wrong unit
    False
    >>> is_datetime64_ns_dtype(pd.DatetimeIndex([1, 2, 3], dtype="datetime64[ns]"))
    True
    """
    if arr_or_dtype is None:
        return False
    try:
        tipo = _get_dtype(arr_or_dtype)
    except TypeError:
        return False
    return tipo == DT64NS_DTYPE or (
        isinstance(tipo, DatetimeTZDtype) and tipo.unit == "ns"
    )


def is_timedelta64_ns_dtype(arr_or_dtype) -> bool:
    """
    Check whether the provided array or dtype is of the timedelta64[ns] dtype.

    This is a very specific dtype, so generic ones like `np.timedelta64`
    will return False if passed into this function.

    Parameters
    ----------
    arr_or_dtype : array-like or dtype
        The array or dtype to check.

    Returns
    -------
    boolean
        Whether or not the array or dtype is of the timedelta64[ns] dtype.

    Examples
    --------
    >>> from pandas.core.dtypes.common import is_timedelta64_ns_dtype
    >>> is_timedelta64_ns_dtype(np.dtype('m8[ns]'))
    True
    >>> is_timedelta64_ns_dtype(np.dtype('m8[ps]'))  # Wrong frequency
    False
    >>> is_timedelta64_ns_dtype(np.array([1, 2], dtype='m8[ns]'))
    True
    >>> is_timedelta64_ns_dtype(np.array([1, 2], dtype=np.timedelta64))
    False
    """
    return _is_dtype(arr_or_dtype, lambda dtype: dtype == TD64NS_DTYPE)


# This exists to silence numpy deprecation warnings, see GH#29553
def is_numeric_v_string_like(a: ArrayLike, b) -> bool:
    """
    Check if we are comparing a string-like object to a numeric ndarray.
    NumPy doesn't like to compare such objects, especially numeric arrays
    and scalar string-likes.

    Parameters
    ----------
    a : array-like, scalar
        The first object to check.
    b : array-like, scalar
        The second object to check.

    Returns
    -------
    boolean
        Whether we return a comparing a string-like object to a numeric array.

    Examples
    --------
    >>> is_numeric_v_string_like(np.array([1]), "foo")
    True
    >>> is_numeric_v_string_like(np.array([1, 2]), np.array(["foo"]))
    True
    >>> is_numeric_v_string_like(np.array(["foo"]), np.array([1, 2]))
    True
    >>> is_numeric_v_string_like(np.array([1]), np.array([2]))
    False
    >>> is_numeric_v_string_like(np.array(["foo"]), np.array(["foo"]))
    False
    """
    is_a_array = isinstance(a, np.ndarray)
    is_b_array = isinstance(b, np.ndarray)

    is_a_numeric_array = is_a_array and a.dtype.kind in ("u", "i", "f", "c", "b")
    is_b_numeric_array = is_b_array and b.dtype.kind in ("u", "i", "f", "c", "b")
    is_a_string_array = is_a_array and a.dtype.kind in ("S", "U")
    is_b_string_array = is_b_array and b.dtype.kind in ("S", "U")

    is_b_scalar_string_like = not is_b_array and isinstance(b, str)

    return (
        (is_a_numeric_array and is_b_scalar_string_like)
        or (is_a_numeric_array and is_b_string_array)
        or (is_b_numeric_array and is_a_string_array)
    )


def needs_i8_conversion(dtype: DtypeObj | None) -> bool:
    """
    Check whether the dtype should be converted to int64.

    Dtype "needs" such a conversion if the dtype is of a datetime-like dtype

    Parameters
    ----------
    dtype : np.dtype, ExtensionDtype, or None

    Returns
    -------
    boolean
        Whether or not the dtype should be converted to int64.

    Examples
    --------
    >>> needs_i8_conversion(str)
    False
    >>> needs_i8_conversion(np.int64)
    False
    >>> needs_i8_conversion(np.datetime64)
    False
    >>> needs_i8_conversion(np.dtype(np.datetime64))
    True
    >>> needs_i8_conversion(np.array(['a', 'b']))
    False
    >>> needs_i8_conversion(pd.Series([1, 2]))
    False
    >>> needs_i8_conversion(pd.Series([], dtype="timedelta64[ns]"))
    False
    >>> needs_i8_conversion(pd.DatetimeIndex([1, 2, 3], tz="US/Eastern"))
    False
    >>> needs_i8_conversion(pd.DatetimeIndex([1, 2, 3], tz="US/Eastern").dtype)
    True
    """
    if isinstance(dtype, np.dtype):
        return dtype.kind in "mM"
    return isinstance(dtype, (PeriodDtype, DatetimeTZDtype))


def is_numeric_dtype(arr_or_dtype) -> bool:
    """
    Check whether the provided array or dtype is of a numeric dtype.

    Parameters
    ----------
    arr_or_dtype : array-like or dtype
        The array or dtype to check.

    Returns
    -------
    boolean
        Whether or not the array or dtype is of a numeric dtype.

    Examples
    --------
    >>> from pandas.api.types import is_numeric_dtype
    >>> is_numeric_dtype(str)
    False
    >>> is_numeric_dtype(int)
    True
    >>> is_numeric_dtype(float)
    True
    >>> is_numeric_dtype(np.uint64)
    True
    >>> is_numeric_dtype(np.datetime64)
    False
    >>> is_numeric_dtype(np.timedelta64)
    False
    >>> is_numeric_dtype(np.array(['a', 'b']))
    False
    >>> is_numeric_dtype(pd.Series([1, 2]))
    True
    >>> is_numeric_dtype(pd.Index([1, 2.]))
    True
    >>> is_numeric_dtype(np.array([], dtype=np.timedelta64))
    False
    """
    return _is_dtype_type(
        arr_or_dtype, _classes_and_not_datetimelike(np.number, np.bool_)
    ) or _is_dtype(
        arr_or_dtype, lambda typ: isinstance(typ, ExtensionDtype) and typ._is_numeric
    )


def is_any_real_numeric_dtype(arr_or_dtype) -> bool:
    """
    Check whether the provided array or dtype is of a real number dtype.

    Parameters
    ----------
    arr_or_dtype : array-like or dtype
        The array or dtype to check.

    Returns
    -------
    boolean
        Whether or not the array or dtype is of a real number dtype.

    Examples
    --------
    >>> from pandas.api.types import is_any_real_numeric_dtype
    >>> is_any_real_numeric_dtype(int)
    True
    >>> is_any_real_numeric_dtype(float)
    True
    >>> is_any_real_numeric_dtype(object)
    False
    >>> is_any_real_numeric_dtype(str)
    False
    >>> is_any_real_numeric_dtype(complex(1, 2))
    False
    >>> is_any_real_numeric_dtype(bool)
    False
    """
    return (
        is_numeric_dtype(arr_or_dtype)
        and not is_complex_dtype(arr_or_dtype)
        and not is_bool_dtype(arr_or_dtype)
    )


def is_float_dtype(arr_or_dtype) -> bool:
    """
    Check whether the provided array or dtype is of a float dtype.

    Parameters
    ----------
    arr_or_dtype : array-like or dtype
        The array or dtype to check.

    Returns
    -------
    boolean
        Whether or not the array or dtype is of a float dtype.

    Examples
    --------
    >>> from pandas.api.types import is_float_dtype
    >>> is_float_dtype(str)
    False
    >>> is_float_dtype(int)
    False
    >>> is_float_dtype(float)
    True
    >>> is_float_dtype(np.array(['a', 'b']))
    False
    >>> is_float_dtype(pd.Series([1, 2]))
    False
    >>> is_float_dtype(pd.Index([1, 2.]))
    True
    """
    return _is_dtype_type(arr_or_dtype, classes(np.floating)) or _is_dtype(
        arr_or_dtype, lambda typ: isinstance(typ, ExtensionDtype) and typ.kind in "f"
    )


def is_bool_dtype(arr_or_dtype) -> bool:
    """
    Check whether the provided array or dtype is of a boolean dtype.

    Parameters
    ----------
    arr_or_dtype : array-like or dtype
        The array or dtype to check.

    Returns
    -------
    boolean
        Whether or not the array or dtype is of a boolean dtype.

    Notes
    -----
    An ExtensionArray is considered boolean when the ``_is_boolean``
    attribute is set to True.

    Examples
    --------
    >>> from pandas.api.types import is_bool_dtype
    >>> is_bool_dtype(str)
    False
    >>> is_bool_dtype(int)
    False
    >>> is_bool_dtype(bool)
    True
    >>> is_bool_dtype(np.bool_)
    True
    >>> is_bool_dtype(np.array(['a', 'b']))
    False
    >>> is_bool_dtype(pd.Series([1, 2]))
    False
    >>> is_bool_dtype(np.array([True, False]))
    True
    >>> is_bool_dtype(pd.Categorical([True, False]))
    True
    >>> is_bool_dtype(pd.arrays.SparseArray([True, False]))
    True
    """
    if arr_or_dtype is None:
        return False
    try:
        dtype = _get_dtype(arr_or_dtype)
    except (TypeError, ValueError):
        return False

    if isinstance(dtype, CategoricalDtype):
        arr_or_dtype = dtype.categories
        # now we use the special definition for Index

    if isinstance(arr_or_dtype, ABCIndex):
        # Allow Index[object] that is all-bools or Index["boolean"]
        if arr_or_dtype.inferred_type == "boolean":
            if not is_bool_dtype(arr_or_dtype.dtype):
                # GH#52680
                warnings.warn(
                    "The behavior of is_bool_dtype with an object-dtype Index "
                    "of bool objects is deprecated. In a future version, "
                    "this will return False. Cast the Index to a bool dtype instead.",
                    DeprecationWarning,
                    stacklevel=2,
                )
            return True
        return False
    elif isinstance(dtype, ExtensionDtype):
        return getattr(dtype, "_is_boolean", False)

    return issubclass(dtype.type, np.bool_)


def is_1d_only_ea_dtype(dtype: DtypeObj | None) -> bool:
    """
    Analogue to is_extension_array_dtype but excluding DatetimeTZDtype.
    """
    return isinstance(dtype, ExtensionDtype) and not dtype._supports_2d


def is_extension_array_dtype(arr_or_dtype) -> bool:
    """
    Check if an object is a pandas extension array type.

    See the :ref:`Use Guide <extending.extension-types>` for more.

    Parameters
    ----------
    arr_or_dtype : object
        For array-like input, the ``.dtype`` attribute will
        be extracted.

    Returns
    -------
    bool
        Whether the `arr_or_dtype` is an extension array type.

    Notes
    -----
    This checks whether an object implements the pandas extension
    array interface. In pandas, this includes:

    * Categorical
    * Sparse
    * Interval
    * Period
    * DatetimeArray
    * TimedeltaArray

    Third-party libraries may implement arrays or types satisfying
    this interface as well.

    Examples
    --------
    >>> from pandas.api.types import is_extension_array_dtype
    >>> arr = pd.Categorical(['a', 'b'])
    >>> is_extension_array_dtype(arr)
    True
    >>> is_extension_array_dtype(arr.dtype)
    True

    >>> arr = np.array(['a', 'b'])
    >>> is_extension_array_dtype(arr.dtype)
    False
    """
    dtype = getattr(arr_or_dtype, "dtype", arr_or_dtype)
    if isinstance(dtype, ExtensionDtype):
        return True
    elif isinstance(dtype, np.dtype):
        return False
    else:
        try:
            with warnings.catch_warnings():
                # pandas_dtype(..) can raise UserWarning for class input
                warnings.simplefilter("ignore", UserWarning)
                dtype = pandas_dtype(dtype)
        except (TypeError, ValueError):
            # np.dtype(..) can raise ValueError
            return False
        return isinstance(dtype, ExtensionDtype)


def is_ea_or_datetimelike_dtype(dtype: DtypeObj | None) -> bool:
    """
    Check for ExtensionDtype, datetime64 dtype, or timedelta64 dtype.

    Notes
    -----
    Checks only for dtype objects, not dtype-castable strings or types.
    """
    return isinstance(dtype, ExtensionDtype) or (lib.is_np_dtype(dtype, "mM"))


def is_complex_dtype(arr_or_dtype) -> bool:
    """
    Check whether the provided array or dtype is of a complex dtype.

    Parameters
    ----------
    arr_or_dtype : array-like or dtype
        The array or dtype to check.

    Returns
    -------
    boolean
        Whether or not the array or dtype is of a complex dtype.

    Examples
    --------
    >>> from pandas.api.types import is_complex_dtype
    >>> is_complex_dtype(str)
    False
    >>> is_complex_dtype(int)
    False
    >>> is_complex_dtype(np.complex128)
    True
    >>> is_complex_dtype(np.array(['a', 'b']))
    False
    >>> is_complex_dtype(pd.Series([1, 2]))
    False
    >>> is_complex_dtype(np.array([1 + 1j, 5]))
    True
    """
    return _is_dtype_type(arr_or_dtype, classes(np.complexfloating))


def _is_dtype(arr_or_dtype, condition) -> bool:
    """
    Return true if the condition is satisfied for the arr_or_dtype.

    Parameters
    ----------
    arr_or_dtype : array-like, str, np.dtype, or ExtensionArrayType
        The array-like or dtype object whose dtype we want to extract.
    condition : callable[Union[np.dtype, ExtensionDtype]]

    Returns
    -------
    bool

    """
    if arr_or_dtype is None:
        return False
    try:
        dtype = _get_dtype(arr_or_dtype)
    except (TypeError, ValueError):
        return False
    return condition(dtype)


def _get_dtype(arr_or_dtype) -> DtypeObj:
    """
    Get the dtype instance associated with an array
    or dtype object.

    Parameters
    ----------
    arr_or_dtype : array-like or dtype
        The array-like or dtype object whose dtype we want to extract.

    Returns
    -------
    obj_dtype : The extract dtype instance from the
                passed in array or dtype object.

    Raises
    ------
    TypeError : The passed in object is None.
    """
    if arr_or_dtype is None:
        raise TypeError("Cannot deduce dtype from null object")

    # fastpath
    if isinstance(arr_or_dtype, np.dtype):
        return arr_or_dtype
    elif isinstance(arr_or_dtype, type):
        return np.dtype(arr_or_dtype)

    # if we have an array-like
    elif hasattr(arr_or_dtype, "dtype"):
        arr_or_dtype = arr_or_dtype.dtype

    return pandas_dtype(arr_or_dtype)


def _is_dtype_type(arr_or_dtype, condition) -> bool:
    """
    Return true if the condition is satisfied for the arr_or_dtype.

    Parameters
    ----------
    arr_or_dtype : array-like or dtype
        The array-like or dtype object whose dtype we want to extract.
    condition : callable[Union[np.dtype, ExtensionDtypeType]]

    Returns
    -------
    bool : if the condition is satisfied for the arr_or_dtype
    """
    if arr_or_dtype is None:
        return condition(type(None))

    # fastpath
    if isinstance(arr_or_dtype, np.dtype):
        return condition(arr_or_dtype.type)
    elif isinstance(arr_or_dtype, type):
        if issubclass(arr_or_dtype, ExtensionDtype):
            arr_or_dtype = arr_or_dtype.type
        return condition(np.dtype(arr_or_dtype).type)

    # if we have an array-like
    if hasattr(arr_or_dtype, "dtype"):
        arr_or_dtype = arr_or_dtype.dtype

    # we are not possibly a dtype
    elif is_list_like(arr_or_dtype):
        return condition(type(None))

    try:
        tipo = pandas_dtype(arr_or_dtype).type
    except (TypeError, ValueError):
        if is_scalar(arr_or_dtype):
            return condition(type(None))

        return False

    return condition(tipo)


def infer_dtype_from_object(dtype) -> type:
    """
    Get a numpy dtype.type-style object for a dtype object.

    This methods also includes handling of the datetime64[ns] and
    datetime64[ns, TZ] objects.

    If no dtype can be found, we return ``object``.

    Parameters
    ----------
    dtype : dtype, type
        The dtype object whose numpy dtype.type-style
        object we want to extract.

    Returns
    -------
    type
    """
    if isinstance(dtype, type) and issubclass(dtype, np.generic):
        # Type object from a dtype

        return dtype
    elif isinstance(dtype, (np.dtype, ExtensionDtype)):
        # dtype object
        try:
            _validate_date_like_dtype(dtype)
        except TypeError:
            # Should still pass if we don't have a date-like
            pass
        if hasattr(dtype, "numpy_dtype"):
            # TODO: Implement this properly
            # https://github.com/pandas-dev/pandas/issues/52576
            return dtype.numpy_dtype.type
        return dtype.type

    try:
        dtype = pandas_dtype(dtype)
    except TypeError:
        pass

    if isinstance(dtype, ExtensionDtype):
        return dtype.type
    elif isinstance(dtype, str):
        # TODO(jreback)
        # should deprecate these
        if dtype in ["datetimetz", "datetime64tz"]:
            return DatetimeTZDtype.type
        elif dtype in ["period"]:
            raise NotImplementedError

        if dtype in ["datetime", "timedelta"]:
            dtype += "64"
        try:
            return infer_dtype_from_object(getattr(np, dtype))
        except (AttributeError, TypeError):
            # Handles cases like _get_dtype(int) i.e.,
            # Python objects that are valid dtypes
            # (unlike user-defined types, in general)
            #
            # TypeError handles the float16 type code of 'e'
            # further handle internal types
            pass

    return infer_dtype_from_object(np.dtype(dtype))


def _validate_date_like_dtype(dtype) -> None:
    """
    Check whether the dtype is a date-like dtype. Raises an error if invalid.

    Parameters
    ----------
    dtype : dtype, type
        The dtype to check.

    Raises
    ------
    TypeError : The dtype could not be casted to a date-like dtype.
    ValueError : The dtype is an illegal date-like dtype (e.g. the
                 frequency provided is too specific)
    """
    try:
        typ = np.datetime_data(dtype)[0]
    except ValueError as e:
        raise TypeError(e) from e
    if typ not in ["generic", "ns"]:
        raise ValueError(
            f"{repr(dtype.name)} is too specific of a frequency, "
            f"try passing {repr(dtype.type.__name__)}"
        )


def validate_all_hashable(*args, error_name: str | None = None) -> None:
    """
    Return None if all args are hashable, else raise a TypeError.

    Parameters
    ----------
    *args
        Arguments to validate.
    error_name : str, optional
        The name to use if error

    Raises
    ------
    TypeError : If an argument is not hashable

    Returns
    -------
    None
    """
    if not all(is_hashable(arg) for arg in args):
        if error_name:
            raise TypeError(f"{error_name} must be a hashable type")
        raise TypeError("All elements must be hashable")


def pandas_dtype(dtype) -> DtypeObj:
    """
    Convert input into a pandas only dtype object or a numpy dtype object.

    Parameters
    ----------
    dtype : object to be converted

    Returns
    -------
    np.dtype or a pandas dtype

    Raises
    ------
    TypeError if not a dtype

    Examples
    --------
    >>> pd.api.types.pandas_dtype(int)
    dtype('int64')
    """
    # short-circuit
    if isinstance(dtype, np.ndarray):
        return dtype.dtype
    elif isinstance(dtype, (np.dtype, ExtensionDtype)):
        return dtype

    # builtin aliases
    if dtype is str and using_string_dtype():
        from pandas.core.arrays.string_ import StringDtype

        return StringDtype(na_value=np.nan)

    # registered extension types
    result = registry.find(dtype)
    if result is not None:
        if isinstance(result, type):
            # GH 31356, GH 54592
            warnings.warn(
                f"Instantiating {result.__name__} without any arguments."
                f"Pass a {result.__name__} instance to silence this warning.",
                UserWarning,
                stacklevel=find_stack_level(),
            )
            result = result()
        return result

    # try a numpy dtype
    # raise a consistent TypeError if failed
    try:
        with warnings.catch_warnings():
            # TODO: warnings.catch_warnings can be removed when numpy>2.3.0
            # is the minimum version
            # GH#51523 - Series.astype(np.integer) doesn't show
            # numpy deprecation warning of np.integer
            # Hence enabling DeprecationWarning
            warnings.simplefilter("always", DeprecationWarning)
            npdtype = np.dtype(dtype)
    except SyntaxError as err:
        # np.dtype uses `eval` which can raise SyntaxError
        raise TypeError(f"data type '{dtype}' not understood") from err

    # Any invalid dtype (such as pd.Timestamp) should raise an error.
    # np.dtype(invalid_type).kind = 0 for such objects. However, this will
    # also catch some valid dtypes such as object, np.object_ and 'object'
    # which we safeguard against by catching them earlier and returning
    # np.dtype(valid_dtype) before this condition is evaluated.
    if is_hashable(dtype) and dtype in [
        object,
        np.object_,
        "object",
        "O",
        "object_",
    ]:
        # check hashability to avoid errors/DeprecationWarning when we get
        # here and `dtype` is an array
        return npdtype
    elif npdtype.kind == "O":
        raise TypeError(f"dtype '{dtype}' not understood")

    return npdtype


def is_all_strings(value: ArrayLike) -> bool:
    """
    Check if this is an array of strings that we should try parsing.

    Includes object-dtype ndarray containing all-strings, StringArray,
    and Categorical with all-string categories.
    Does not include numpy string dtypes.
    """
    dtype = value.dtype

    if isinstance(dtype, np.dtype):
        if len(value) == 0:
            return dtype == np.dtype("object")
        else:
            return dtype == np.dtype("object") and lib.is_string_array(
                np.asarray(value), skipna=False
            )
    elif isinstance(dtype, CategoricalDtype):
        return dtype.categories.inferred_type == "string"
    return dtype == "string"


__all__ = [
    "classes",
    "DT64NS_DTYPE",
    "ensure_float64",
    "ensure_python_int",
    "ensure_str",
    "infer_dtype_from_object",
    "INT64_DTYPE",
    "is_1d_only_ea_dtype",
    "is_all_strings",
    "is_any_real_numeric_dtype",
    "is_array_like",
    "is_bool",
    "is_bool_dtype",
    "is_categorical_dtype",
    "is_complex",
    "is_complex_dtype",
    "is_dataclass",
    "is_datetime64_any_dtype",
    "is_datetime64_dtype",
    "is_datetime64_ns_dtype",
    "is_datetime64tz_dtype",
    "is_decimal",
    "is_dict_like",
    "is_dtype_equal",
    "is_ea_or_datetimelike_dtype",
    "is_extension_array_dtype",
    "is_file_like",
    "is_float_dtype",
    "is_int64_dtype",
    "is_integer_dtype",
    "is_interval",
    "is_interval_dtype",
    "is_iterator",
    "is_named_tuple",
    "is_nested_list_like",
    "is_number",
    "is_numeric_dtype",
    "is_object_dtype",
    "is_period_dtype",
    "is_re",
    "is_re_compilable",
    "is_scipy_sparse",
    "is_sequence",
    "is_signed_integer_dtype",
    "is_sparse",
    "is_string_dtype",
    "is_string_or_object_np_dtype",
    "is_timedelta64_dtype",
    "is_timedelta64_ns_dtype",
    "is_unsigned_integer_dtype",
    "needs_i8_conversion",
    "pandas_dtype",
    "TD64NS_DTYPE",
    "validate_all_hashable",
]
```
