## Supplementary software v0.2.1 for "Virtual control arms for paediatric myopia trials: external validation of axial-elongation models": concat.py

```
"""
Utility functions related to concat.
"""
from __future__ import annotations

from typing import (
    TYPE_CHECKING,
    cast,
)
import warnings

import numpy as np

from pandas._libs import lib
from pandas.util._exceptions import find_stack_level

from pandas.core.dtypes.astype import astype_array
from pandas.core.dtypes.cast import (
    common_dtype_categorical_compat,
    find_common_type,
    np_find_common_type,
)
from pandas.core.dtypes.dtypes import CategoricalDtype
from pandas.core.dtypes.generic import (
    ABCCategoricalIndex,
    ABCSeries,
)

if TYPE_CHECKING:
    from collections.abc import Sequence

    from pandas._typing import (
        ArrayLike,
        AxisInt,
        DtypeObj,
    )

    from pandas.core.arrays import (
        Categorical,
        ExtensionArray,
    )


def _is_nonempty(x, axis) -> bool:
    # filter empty arrays
    # 1-d dtypes always are included here
    if x.ndim <= axis:
        return True
    return x.shape[axis] > 0


def concat_compat(
    to_concat: Sequence[ArrayLike], axis: AxisInt = 0, ea_compat_axis: bool = False
) -> ArrayLike:
    """
    provide concatenation of an array of arrays each of which is a single
    'normalized' dtypes (in that for example, if it's object, then it is a
    non-datetimelike and provide a combined dtype for the resulting array that
    preserves the overall dtype if possible)

    Parameters
    ----------
    to_concat : sequence of arrays
    axis : axis to provide concatenation
    ea_compat_axis : bool, default False
        For ExtensionArray compat, behave as if axis == 1 when determining
        whether to drop empty arrays.

    Returns
    -------
    a single array, preserving the combined dtypes
    """
    if len(to_concat) and lib.dtypes_all_equal([obj.dtype for obj in to_concat]):
        # fastpath!
        obj = to_concat[0]
        if isinstance(obj, np.ndarray):
            to_concat_arrs = cast("Sequence[np.ndarray]", to_concat)
            return np.concatenate(to_concat_arrs, axis=axis)

        to_concat_eas = cast("Sequence[ExtensionArray]", to_concat)
        if ea_compat_axis:
            # We have 1D objects, that don't support axis keyword
            return obj._concat_same_type(to_concat_eas)
        elif axis == 0:
            return obj._concat_same_type(to_concat_eas)
        else:
            # e.g. DatetimeArray
            # NB: We are assuming here that ensure_wrapped_if_arraylike has
            #  been called where relevant.
            return obj._concat_same_type(
                # error: Unexpected keyword argument "axis" for "_concat_same_type"
                # of "ExtensionArray"
                to_concat_eas,
                axis=axis,  # type: ignore[call-arg]
            )

    # If all arrays are empty, there's nothing to convert, just short-cut to
    # the concatenation, #3121.
    #
    # Creating an empty array directly is tempting, but the winnings would be
    # marginal given that it would still require shape & dtype calculation and
    # np.concatenate which has them both implemented is compiled.
    orig = to_concat
    non_empties = [x for x in to_concat if _is_nonempty(x, axis)]
    if non_empties and axis == 0 and not ea_compat_axis:
        # ea_compat_axis see GH#39574
        to_concat = non_empties

    any_ea, kinds, target_dtype = _get_result_dtype(to_concat, non_empties)

    if len(to_concat) < len(orig):
        _, _, alt_dtype = _get_result_dtype(orig, non_empties)
        if alt_dtype != target_dtype:
            # GH#39122
            warnings.warn(
                "The behavior of array concatenation with empty entries is "
                "deprecated. In a future version, this will no longer exclude "
                "empty items when determining the result dtype. "
                "To retain the old behavior, exclude the empty entries before "
                "the concat operation.",
                FutureWarning,
                stacklevel=find_stack_level(),
            )

    if target_dtype is not None:
        to_concat = [astype_array(arr, target_dtype, copy=False) for arr in to_concat]

    if not isinstance(to_concat[0], np.ndarray):
        # i.e. isinstance(to_concat[0], ExtensionArray)
        to_concat_eas = cast("Sequence[ExtensionArray]", to_concat)
        cls = type(to_concat[0])
        # GH#53640: eg. for datetime array, axis=1 but 0 is default
        # However, class method `_concat_same_type()` for some classes
        # may not support the `axis` keyword
        if ea_compat_axis or axis == 0:
            return cls._concat_same_type(to_concat_eas)
        else:
            return cls._concat_same_type(
                to_concat_eas,
                axis=axis,  # type: ignore[call-arg]
            )
    else:
        to_concat_arrs = cast("Sequence[np.ndarray]", to_concat)
        result = np.concatenate(to_concat_arrs, axis=axis)

        if not any_ea and "b" in kinds and result.dtype.kind in "iuf":
            # GH#39817 cast to object instead of casting bools to numeric
            result = result.astype(object, copy=False)
    return result


def _get_result_dtype(
    to_concat: Sequence[ArrayLike], non_empties: Sequence[ArrayLike]
) -> tuple[bool, set[str], DtypeObj | None]:
    target_dtype = None

    dtypes = {obj.dtype for obj in to_concat}
    kinds = {obj.dtype.kind for obj in to_concat}

    any_ea = any(not isinstance(x, np.ndarray) for x in to_concat)
    if any_ea:
        # i.e. any ExtensionArrays

        # we ignore axis here, as internally concatting with EAs is always
        # for axis=0
        if len(dtypes) != 1:
            target_dtype = find_common_type([x.dtype for x in to_concat])
            target_dtype = common_dtype_categorical_compat(to_concat, target_dtype)

    elif not len(non_empties):
        # we have all empties, but may need to coerce the result dtype to
        # object if we have non-numeric type operands (numpy would otherwise
        # cast this to float)
        if len(kinds) != 1:
            if not len(kinds - {"i", "u", "f"}) or not len(kinds - {"b", "i", "u"}):
                # let numpy coerce
                pass
            else:
                # coerce to object
                target_dtype = np.dtype(object)
                kinds = {"o"}
    else:
        # error: Argument 1 to "np_find_common_type" has incompatible type
        # "*Set[Union[ExtensionDtype, Any]]"; expected "dtype[Any]"
        target_dtype = np_find_common_type(*dtypes)  # type: ignore[arg-type]

    return any_ea, kinds, target_dtype


def union_categoricals(
    to_union, sort_categories: bool = False, ignore_order: bool = False
) -> Categorical:
    """
    Combine list-like of Categorical-like, unioning categories.

    All categories must have the same dtype.

    Parameters
    ----------
    to_union : list-like
        Categorical, CategoricalIndex, or Series with dtype='category'.
    sort_categories : bool, default False
        If true, resulting categories will be lexsorted, otherwise
        they will be ordered as they appear in the data.
    ignore_order : bool, default False
        If true, the ordered attribute of the Categoricals will be ignored.
        Results in an unordered categorical.

    Returns
    -------
    Categorical

    Raises
    ------
    TypeError
        - all inputs do not have the same dtype
        - all inputs do not have the same ordered property
        - all inputs are ordered and their categories are not identical
        - sort_categories=True and Categoricals are ordered
    ValueError
        Empty list of categoricals passed

    Notes
    -----
    To learn more about categories, see `link
    <https://pandas.pydata.org/pandas-docs/stable/user_guide/categorical.html#unioning>`__

    Examples
    --------
    If you want to combine categoricals that do not necessarily have
    the same categories, `union_categoricals` will combine a list-like
    of categoricals. The new categories will be the union of the
    categories being combined.

    >>> a = pd.Categorical(["b", "c"])
    >>> b = pd.Categorical(["a", "b"])
    >>> pd.api.types.union_categoricals([a, b])
    ['b', 'c', 'a', 'b']
    Categories (3, object): ['b', 'c', 'a']

    By default, the resulting categories will be ordered as they appear
    in the `categories` of the data. If you want the categories to be
    lexsorted, use `sort_categories=True` argument.

    >>> pd.api.types.union_categoricals([a, b], sort_categories=True)
    ['b', 'c', 'a', 'b']
    Categories (3, object): ['a', 'b', 'c']

    `union_categoricals` also works with the case of combining two
    categoricals of the same categories and order information (e.g. what
    you could also `append` for).

    >>> a = pd.Categorical(["a", "b"], ordered=True)
    >>> b = pd.Categorical(["a", "b", "a"], ordered=True)
    >>> pd.api.types.union_categoricals([a, b])
    ['a', 'b', 'a', 'b', 'a']
    Categories (2, object): ['a' < 'b']

    Raises `TypeError` because the categories are ordered and not identical.

    >>> a = pd.Categorical(["a", "b"], ordered=True)
    >>> b = pd.Categorical(["a", "b", "c"], ordered=True)
    >>> pd.api.types.union_categoricals([a, b])
    Traceback (most recent call last):
        ...
    TypeError: to union ordered Categoricals, all categories must be the same

    Ordered categoricals with different categories or orderings can be
    combined by using the `ignore_ordered=True` argument.

    >>> a = pd.Categorical(["a", "b", "c"], ordered=True)
    >>> b = pd.Categorical(["c", "b", "a"], ordered=True)
    >>> pd.api.types.union_categoricals([a, b], ignore_order=True)
    ['a', 'b', 'c', 'c', 'b', 'a']
    Categories (3, object): ['a', 'b', 'c']

    `union_categoricals` also works with a `CategoricalIndex`, or `Series`
    containing categorical data, but note that the resulting array will
    always be a plain `Categorical`

    >>> a = pd.Series(["b", "c"], dtype='category')
    >>> b = pd.Series(["a", "b"], dtype='category')
    >>> pd.api.types.union_categoricals([a, b])
    ['b', 'c', 'a', 'b']
    Categories (3, object): ['b', 'c', 'a']
    """
    from pandas import Categorical
    from pandas.core.arrays.categorical import recode_for_categories

    if len(to_union) == 0:
        raise ValueError("No Categoricals to union")

    def _maybe_unwrap(x):
        if isinstance(x, (ABCCategoricalIndex, ABCSeries)):
            return x._values
        elif isinstance(x, Categorical):
            return x
        else:
            raise TypeError("all components to combine must be Categorical")

    to_union = [_maybe_unwrap(x) for x in to_union]
    first = to_union[0]

    if not lib.dtypes_all_equal([obj.categories.dtype for obj in to_union]):
        raise TypeError("dtype of categories must be the same")

    ordered = False
    if all(first._categories_match_up_to_permutation(other) for other in to_union[1:]):
        # identical categories - fastpath
        categories = first.categories
        ordered = first.ordered

        all_codes = [first._encode_with_my_categories(x)._codes for x in to_union]
        new_codes = np.concatenate(all_codes)

        if sort_categories and not ignore_order and ordered:
            raise TypeError("Cannot use sort_categories=True with ordered Categoricals")

        if sort_categories and not categories.is_monotonic_increasing:
            categories = categories.sort_values()
            indexer = categories.get_indexer(first.categories)

            from pandas.core.algorithms import take_nd

            new_codes = take_nd(indexer, new_codes, fill_value=-1)
    elif ignore_order or all(not c.ordered for c in to_union):
        # different categories - union and recode
        cats = first.categories.append([c.categories for c in to_union[1:]])
        categories = cats.unique()
        if sort_categories:
            categories = categories.sort_values()

        new_codes = [
            recode_for_categories(c.codes, c.categories, categories) for c in to_union
        ]
        new_codes = np.concatenate(new_codes)
    else:
        # ordered - to show a proper error message
        if all(c.ordered for c in to_union):
            msg = "to union ordered Categoricals, all categories must be the same"
            raise TypeError(msg)
        raise TypeError("Categorical.ordered must be the same")

    if ignore_order:
        ordered = False

    dtype = CategoricalDtype(categories=categories, ordered=ordered)
    return Categorical._simple_new(new_codes, dtype=dtype)
```
