## Supplementary software v0.2.1 for "Virtual control arms for paediatric myopia trials: external validation of axial-elongation models": dtypes.py

```
"""
Define extension dtypes.
"""
from __future__ import annotations

from datetime import (
    date,
    datetime,
    time,
    timedelta,
)
from decimal import Decimal
import re
from typing import (
    TYPE_CHECKING,
    Any,
    cast,
)
import warnings

import numpy as np
import pytz

from pandas._libs import (
    lib,
    missing as libmissing,
)
from pandas._libs.interval import Interval
from pandas._libs.properties import cache_readonly
from pandas._libs.tslibs import (
    BaseOffset,
    NaT,
    NaTType,
    Period,
    Timedelta,
    Timestamp,
    timezones,
    to_offset,
    tz_compare,
)
from pandas._libs.tslibs.dtypes import (
    PeriodDtypeBase,
    abbrev_to_npy_unit,
)
from pandas._libs.tslibs.offsets import BDay
from pandas.compat import pa_version_under10p1
from pandas.errors import PerformanceWarning
from pandas.util._exceptions import find_stack_level

from pandas.core.dtypes.base import (
    ExtensionDtype,
    StorageExtensionDtype,
    register_extension_dtype,
)
from pandas.core.dtypes.generic import (
    ABCCategoricalIndex,
    ABCIndex,
    ABCRangeIndex,
)
from pandas.core.dtypes.inference import (
    is_bool,
    is_list_like,
)

from pandas.util import capitalize_first_letter

if not pa_version_under10p1:
    import pyarrow as pa

if TYPE_CHECKING:
    from collections.abc import MutableMapping
    from datetime import tzinfo

    import pyarrow as pa  # noqa: TCH004

    from pandas._typing import (
        Dtype,
        DtypeObj,
        IntervalClosedType,
        Ordered,
        Self,
        npt,
        type_t,
    )

    from pandas import (
        Categorical,
        CategoricalIndex,
        DatetimeIndex,
        Index,
        IntervalIndex,
        PeriodIndex,
    )
    from pandas.core.arrays import (
        BaseMaskedArray,
        DatetimeArray,
        IntervalArray,
        NumpyExtensionArray,
        PeriodArray,
        SparseArray,
    )
    from pandas.core.arrays.arrow import ArrowExtensionArray

str_type = str


class PandasExtensionDtype(ExtensionDtype):
    """
    A np.dtype duck-typed class, suitable for holding a custom dtype.

    THIS IS NOT A REAL NUMPY DTYPE
    """

    type: Any
    kind: Any
    # The Any type annotations above are here only because mypy seems to have a
    # problem dealing with multiple inheritance from PandasExtensionDtype
    # and ExtensionDtype's @properties in the subclasses below. The kind and
    # type variables in those subclasses are explicitly typed below.
    subdtype = None
    str: str_type
    num = 100
    shape: tuple[int, ...] = ()
    itemsize = 8
    base: DtypeObj | None = None
    isbuiltin = 0
    isnative = 0
    _cache_dtypes: dict[str_type, PandasExtensionDtype] = {}

    def __repr__(self) -> str_type:
        """
        Return a string representation for a particular object.
        """
        return str(self)

    def __hash__(self) -> int:
        raise NotImplementedError("sub-classes should implement an __hash__ method")

    def __getstate__(self) -> dict[str_type, Any]:
        # pickle support; we don't want to pickle the cache
        return {k: getattr(self, k, None) for k in self._metadata}

    @classmethod
    def reset_cache(cls) -> None:
        """clear the cache"""
        cls._cache_dtypes = {}


class CategoricalDtypeType(type):
    """
    the type of CategoricalDtype, this metaclass determines subclass ability
    """


@register_extension_dtype
class CategoricalDtype(PandasExtensionDtype, ExtensionDtype):
    """
    Type for categorical data with the categories and orderedness.

    Parameters
    ----------
    categories : sequence, optional
        Must be unique, and must not contain any nulls.
        The categories are stored in an Index,
        and if an index is provided the dtype of that index will be used.
    ordered : bool or None, default False
        Whether or not this categorical is treated as a ordered categorical.
        None can be used to maintain the ordered value of existing categoricals when
        used in operations that combine categoricals, e.g. astype, and will resolve to
        False if there is no existing ordered to maintain.

    Attributes
    ----------
    categories
    ordered

    Methods
    -------
    None

    See Also
    --------
    Categorical : Represent a categorical variable in classic R / S-plus fashion.

    Notes
    -----
    This class is useful for specifying the type of a ``Categorical``
    independent of the values. See :ref:`categorical.categoricaldtype`
    for more.

    Examples
    --------
    >>> t = pd.CategoricalDtype(categories=['b', 'a'], ordered=True)
    >>> pd.Series(['a', 'b', 'a', 'c'], dtype=t)
    0      a
    1      b
    2      a
    3    NaN
    dtype: category
    Categories (2, object): ['b' < 'a']

    An empty CategoricalDtype with a specific dtype can be created
    by providing an empty index. As follows,

    >>> pd.CategoricalDtype(pd.DatetimeIndex([])).categories.dtype
    dtype('<M8[ns]')
    """

    # TODO: Document public vs. private API
    name = "category"
    type: type[CategoricalDtypeType] = CategoricalDtypeType
    kind: str_type = "O"
    str = "|O08"
    base = np.dtype("O")
    _metadata = ("categories", "ordered")
    _cache_dtypes: dict[str_type, PandasExtensionDtype] = {}
    _supports_2d = False
    _can_fast_transpose = False

    def __init__(self, categories=None, ordered: Ordered = False) -> None:
        self._finalize(categories, ordered, fastpath=False)

    @classmethod
    def _from_fastpath(
        cls, categories=None, ordered: bool | None = None
    ) -> CategoricalDtype:
        self = cls.__new__(cls)
        self._finalize(categories, ordered, fastpath=True)
        return self

    @classmethod
    def _from_categorical_dtype(
        cls, dtype: CategoricalDtype, categories=None, ordered: Ordered | None = None
    ) -> CategoricalDtype:
        if categories is ordered is None:
            return dtype
        if categories is None:
            categories = dtype.categories
        if ordered is None:
            ordered = dtype.ordered
        return cls(categories, ordered)

    @classmethod
    def _from_values_or_dtype(
        cls,
        values=None,
        categories=None,
        ordered: bool | None = None,
        dtype: Dtype | None = None,
    ) -> CategoricalDtype:
        """
        Construct dtype from the input parameters used in :class:`Categorical`.

        This constructor method specifically does not do the factorization
        step, if that is needed to find the categories. This constructor may
        therefore return ``CategoricalDtype(categories=None, ordered=None)``,
        which may not be useful. Additional steps may therefore have to be
        taken to create the final dtype.

        The return dtype is specified from the inputs in this prioritized
        order:
        1. if dtype is a CategoricalDtype, return dtype
        2. if dtype is the string 'category', create a CategoricalDtype from
           the supplied categories and ordered parameters, and return that.
        3. if values is a categorical, use value.dtype, but override it with
           categories and ordered if either/both of those are not None.
        4. if dtype is None and values is not a categorical, construct the
           dtype from categories and ordered, even if either of those is None.

        Parameters
        ----------
        values : list-like, optional
            The list-like must be 1-dimensional.
        categories : list-like, optional
            Categories for the CategoricalDtype.
        ordered : bool, optional
            Designating if the categories are ordered.
        dtype : CategoricalDtype or the string "category", optional
            If ``CategoricalDtype``, cannot be used together with
            `categories` or `ordered`.

        Returns
        -------
        CategoricalDtype

        Examples
        --------
        >>> pd.CategoricalDtype._from_values_or_dtype()
        CategoricalDtype(categories=None, ordered=None, categories_dtype=None)
        >>> pd.CategoricalDtype._from_values_or_dtype(
        ...     categories=['a', 'b'], ordered=True
        ... )
        CategoricalDtype(categories=['a', 'b'], ordered=True, categories_dtype=object)
        >>> dtype1 = pd.CategoricalDtype(['a', 'b'], ordered=True)
        >>> dtype2 = pd.CategoricalDtype(['x', 'y'], ordered=False)
        >>> c = pd.Categorical([0, 1], dtype=dtype1)
        >>> pd.CategoricalDtype._from_values_or_dtype(
        ...     c, ['x', 'y'], ordered=True, dtype=dtype2
        ... )
        Traceback (most recent call last):
            ...
        ValueError: Cannot specify `categories` or `ordered` together with
        `dtype`.

        The supplied dtype takes precedence over values' dtype:

        >>> pd.CategoricalDtype._from_values_or_dtype(c, dtype=dtype2)
        CategoricalDtype(categories=['x', 'y'], ordered=False, categories_dtype=object)
        """

        if dtype is not None:
            # The dtype argument takes precedence over values.dtype (if any)
            if isinstance(dtype, str):
                if dtype == "category":
                    if ordered is None and cls.is_dtype(values):
                        # GH#49309 preserve orderedness
                        ordered = values.dtype.ordered

                    dtype = CategoricalDtype(categories, ordered)
                else:
                    raise ValueError(f"Unknown dtype {repr(dtype)}")
            elif categories is not None or ordered is not None:
                raise ValueError(
                    "Cannot specify `categories` or `ordered` together with `dtype`."
                )
            elif not isinstance(dtype, CategoricalDtype):
                raise ValueError(f"Cannot not construct CategoricalDtype from {dtype}")
        elif cls.is_dtype(values):
            # If no "dtype" was passed, use the one from "values", but honor
            # the "ordered" and "categories" arguments
            dtype = values.dtype._from_categorical_dtype(
                values.dtype, categories, ordered
            )
        else:
            # If dtype=None and values is not categorical, create a new dtype.
            # Note: This could potentially have categories=None and
            # ordered=None.
            dtype = CategoricalDtype(categories, ordered)

        return cast(CategoricalDtype, dtype)

    @classmethod
    def construct_from_string(cls, string: str_type) -> CategoricalDtype:
        """
        Construct a CategoricalDtype from a string.

        Parameters
        ----------
        string : str
            Must be the string "category" in order to be successfully constructed.

        Returns
        -------
        CategoricalDtype
            Instance of the dtype.

        Raises
        ------
        TypeError
            If a CategoricalDtype cannot be constructed from the input.
        """
        if not isinstance(string, str):
            raise TypeError(
                f"'construct_from_string' expects a string, got {type(string)}"
            )
        if string != cls.name:
            raise TypeError(f"Cannot construct a 'CategoricalDtype' from '{string}'")

        # need ordered=None to ensure that operations specifying dtype="category" don't
        # override the ordered value for existing categoricals
        return cls(ordered=None)

    def _finalize(self, categories, ordered: Ordered, fastpath: bool = False) -> None:
        if ordered is not None:
            self.validate_ordered(ordered)

        if categories is not None:
            categories = self.validate_categories(categories, fastpath=fastpath)

        self._categories = categories
        self._ordered = ordered

    def __setstate__(self, state: MutableMapping[str_type, Any]) -> None:
        # for pickle compat. __get_state__ is defined in the
        # PandasExtensionDtype superclass and uses the public properties to
        # pickle -> need to set the settable private ones here (see GH26067)
        self._categories = state.pop("categories", None)
        self._ordered = state.pop("ordered", False)

    def __hash__(self) -> int:
        # _hash_categories returns a uint64, so use the negative
        # space for when we have unknown categories to avoid a conflict
        if self.categories is None:
            if self.ordered:
                return -1
            else:
                return -2
        # We *do* want to include the real self.ordered here
        return int(self._hash_categories)

    def __eq__(self, other: object) -> bool:
        """
        Rules for CDT equality:
        1) Any CDT is equal to the string 'category'
        2) Any CDT is equal to itself
        3) Any CDT is equal to a CDT with categories=None regardless of ordered
        4) A CDT with ordered=True is only equal to another CDT with
           ordered=True and identical categories in the same order
        5) A CDT with ordered={False, None} is only equal to another CDT with
           ordered={False, None} and identical categories, but same order is
           not required. There is no distinction between False/None.
        6) Any other comparison returns False
        """
        if isinstance(other, str):
            return other == self.name
        elif other is self:
            return True
        elif not (hasattr(other, "ordered") and hasattr(other, "categories")):
            return False
        elif self.categories is None or other.categories is None:
            # For non-fully-initialized dtypes, these are only equal to
            #  - the string "category" (handled above)
            #  - other CategoricalDtype with categories=None
            return self.categories is other.categories
        elif self.ordered or other.ordered:
            # At least one has ordered=True; equal if both have ordered=True
            # and the same values for categories in the same order.
            return (self.ordered == other.ordered) and self.categories.equals(
                other.categories
            )
        else:
            # Neither has ordered=True; equal if both have the same categories,
            # but same order is not necessary.  There is no distinction between
            # ordered=False and ordered=None: CDT(., False) and CDT(., None)
            # will be equal if they have the same categories.
            left = self.categories
            right = other.categories

            # GH#36280 the ordering of checks here is for performance
            if not left.dtype == right.dtype:
                return False

            if len(left) != len(right):
                return False

            if self.categories.equals(other.categories):
                # Check and see if they happen to be identical categories
                return True

            if left.dtype != object:
                # Faster than calculating hash
                indexer = left.get_indexer(right)
                # Because left and right have the same length and are unique,
                #  `indexer` not having any -1s implies that there is a
                #  bijection between `left` and `right`.
                return bool((indexer != -1).all())

            # With object-dtype we need a comparison that identifies
            #  e.g. int(2) as distinct from float(2)
            return set(left) == set(right)

    def __repr__(self) -> str_type:
        if self.categories is None:
            data = "None"
            dtype = "None"
        else:
            data = self.categories._format_data(name=type(self).__name__)
            if isinstance(self.categories, ABCRangeIndex):
                data = str(self.categories._range)
            data = data.rstrip(", ")
            dtype = self.categories.dtype

        return (
            f"CategoricalDtype(categories={data}, ordered={self.ordered}, "
            f"categories_dtype={dtype})"
        )

    @cache_readonly
    def _hash_categories(self) -> int:
        from pandas.core.util.hashing import (
            combine_hash_arrays,
            hash_array,
            hash_tuples,
        )

        categories = self.categories
        ordered = self.ordered

        if len(categories) and isinstance(categories[0], tuple):
            # assumes if any individual category is a tuple, then all our. ATM
            # I don't really want to support just some of the categories being
            # tuples.
            cat_list = list(categories)  # breaks if a np.array of categories
            cat_array = hash_tuples(cat_list)
        else:
            if categories.dtype == "O" and len({type(x) for x in categories}) != 1:
                # TODO: hash_array doesn't handle mixed types. It casts
                # everything to a str first, which means we treat
                # {'1', '2'} the same as {'1', 2}
                # find a better solution
                hashed = hash((tuple(categories), ordered))
                return hashed

            if DatetimeTZDtype.is_dtype(categories.dtype):
                # Avoid future warning.
                categories = categories.view("datetime64[ns]")

            cat_array = hash_array(np.asarray(categories), categorize=False)
        if ordered:
            cat_array = np.vstack(
                [cat_array, np.arange(len(cat_array), dtype=cat_array.dtype)]
            )
        else:
            cat_array = np.array([cat_array])
        combined_hashed = combine_hash_arrays(iter(cat_array), num_items=len(cat_array))
        return np.bitwise_xor.reduce(combined_hashed)

    @classmethod
    def construct_array_type(cls) -> type_t[Categorical]:
        """
        Return the array type associated with this dtype.

        Returns
        -------
        type
        """
        from pandas import Categorical

        return Categorical

    @staticmethod
    def validate_ordered(ordered: Ordered) -> None:
        """
        Validates that we have a valid ordered parameter. If
        it is not a boolean, a TypeError will be raised.

        Parameters
        ----------
        ordered : object
            The parameter to be verified.

        Raises
        ------
        TypeError
            If 'ordered' is not a boolean.
        """
        if not is_bool(ordered):
            raise TypeError("'ordered' must either be 'True' or 'False'")

    @staticmethod
    def validate_categories(categories, fastpath: bool = False) -> Index:
        """
        Validates that we have good categories

        Parameters
        ----------
        categories : array-like
        fastpath : bool
            Whether to skip nan and uniqueness checks

        Returns
        -------
        categories : Index
        """
        from pandas.core.indexes.base import Index

        if not fastpath and not is_list_like(categories):
            raise TypeError(
                f"Parameter 'categories' must be list-like, was {repr(categories)}"
            )
        if not isinstance(categories, ABCIndex):
            categories = Index._with_infer(categories, tupleize_cols=False)

        if not fastpath:
            if categories.hasnans:
                raise ValueError("Categorical categories cannot be null")

            if not categories.is_unique:
                raise ValueError("Categorical categories must be unique")

        if isinstance(categories, ABCCategoricalIndex):
            categories = categories.categories

        return categories

    def update_dtype(self, dtype: str_type | CategoricalDtype) -> CategoricalDtype:
        """
        Returns a CategoricalDtype with categories and ordered taken from dtype
        if specified, otherwise falling back to self if unspecified

        Parameters
        ----------
        dtype : CategoricalDtype

        Returns
        -------
        new_dtype : CategoricalDtype
        """
        if isinstance(dtype, str) and dtype == "category":
            # dtype='category' should not change anything
            return self
        elif not self.is_dtype(dtype):
            raise ValueError(
                f"a CategoricalDtype must be passed to perform an update, "
                f"got {repr(dtype)}"
            )
        else:
            # from here on, dtype is a CategoricalDtype
            dtype = cast(CategoricalDtype, dtype)

        # update categories/ordered unless they've been explicitly passed as None
        new_categories = (
            dtype.categories if dtype.categories is not None else self.categories
        )
        new_ordered = dtype.ordered if dtype.ordered is not None else self.ordered

        return CategoricalDtype(new_categories, new_ordered)

    @property
    def categories(self) -> Index:
        """
        An ``Index`` containing the unique categories allowed.

        Examples
        --------
        >>> cat_type = pd.CategoricalDtype(categories=['a', 'b'], ordered=True)
        >>> cat_type.categories
        Index(['a', 'b'], dtype='object')
        """
        return self._categories

    @property
    def ordered(self) -> Ordered:
        """
        Whether the categories have an ordered relationship.

        Examples
        --------
        >>> cat_type = pd.CategoricalDtype(categories=['a', 'b'], ordered=True)
        >>> cat_type.ordered
        True

        >>> cat_type = pd.CategoricalDtype(categories=['a', 'b'], ordered=False)
        >>> cat_type.ordered
        False
        """
        return self._ordered

    @property
    def _is_boolean(self) -> bool:
        from pandas.core.dtypes.common import is_bool_dtype

        return is_bool_dtype(self.categories)

    def _get_common_dtype(self, dtypes: list[DtypeObj]) -> DtypeObj | None:
        # check if we have all categorical dtype with identical categories
        if all(isinstance(x, CategoricalDtype) for x in dtypes):
            first = dtypes[0]
            if all(first == other for other in dtypes[1:]):
                return first

        # special case non-initialized categorical
        # TODO we should figure out the expected return value in general
        non_init_cats = [
            isinstance(x, CategoricalDtype) and x.categories is None for x in dtypes
        ]
        if all(non_init_cats):
            return self
        elif any(non_init_cats):
            return None

        # categorical is aware of Sparse -> extract sparse subdtypes
        dtypes = [x.subtype if isinstance(x, SparseDtype) else x for x in dtypes]
        # extract the categories' dtype
        non_cat_dtypes = [
            x.categories.dtype if isinstance(x, CategoricalDtype) else x for x in dtypes
        ]
        # TODO should categorical always give an answer?
        from pandas.core.dtypes.cast import find_common_type

        return find_common_type(non_cat_dtypes)

    @cache_readonly
    def index_class(self) -> type_t[CategoricalIndex]:
        from pandas import CategoricalIndex

        return CategoricalIndex


@register_extension_dtype
class DatetimeTZDtype(PandasExtensionDtype):
    """
    An ExtensionDtype for timezone-aware datetime data.

    **This is not an actual numpy dtype**, but a duck type.

    Parameters
    ----------
    unit : str, default "ns"
        The precision of the datetime data. Currently limited
        to ``"ns"``.
    tz : str, int, or datetime.tzinfo
        The timezone.

    Attributes
    ----------
    unit
    tz

    Methods
    -------
    None

    Raises
    ------
    ZoneInfoNotFoundError
        When the requested timezone cannot be found.

    Examples
    --------
    >>> from zoneinfo import ZoneInfo
    >>> pd.DatetimeTZDtype(tz=ZoneInfo('UTC'))
    datetime64[ns, UTC]

    >>> pd.DatetimeTZDtype(tz=ZoneInfo('Europe/Paris'))
    datetime64[ns, Europe/Paris]
    """

    type: type[Timestamp] = Timestamp
    kind: str_type = "M"
    num = 101
    _metadata = ("unit", "tz")
    _match = re.compile(r"(datetime64|M8)\[(?P<unit>.+), (?P<tz>.+)\]")
    _cache_dtypes: dict[str_type, PandasExtensionDtype] = {}
    _supports_2d = True
    _can_fast_transpose = True

    @property
    def na_value(self) -> NaTType:
        return NaT

    @cache_readonly
    def base(self) -> DtypeObj:  # type: ignore[override]
        return np.dtype(f"M8[{self.unit}]")

    # error: Signature of "str" incompatible with supertype "PandasExtensionDtype"
    @cache_readonly
    def str(self) -> str:  # type: ignore[override]
        return f"|M8[{self.unit}]"

    def __init__(self, unit: str_type | DatetimeTZDtype = "ns", tz=None) -> None:
        if isinstance(unit, DatetimeTZDtype):
            # error: "str" has no attribute "tz"
            unit, tz = unit.unit, unit.tz  # type: ignore[attr-defined]

        if unit != "ns":
            if isinstance(unit, str) and tz is None:
                # maybe a string like datetime64[ns, tz], which we support for
                # now.
                result = type(self).construct_from_string(unit)
                unit = result.unit
                tz = result.tz
                msg = (
                    f"Passing a dtype alias like 'datetime64[ns, {tz}]' "
                    "to DatetimeTZDtype is no longer supported. Use "
                    "'DatetimeTZDtype.construct_from_string()' instead."
                )
                raise ValueError(msg)
            if unit not in ["s", "ms", "us", "ns"]:
                raise ValueError("DatetimeTZDtype only supports s, ms, us, ns units")

        if tz:
            tz = timezones.maybe_get_tz(tz)
            tz = timezones.tz_standardize(tz)
        elif tz is not None:
            raise pytz.UnknownTimeZoneError(tz)
        if tz is None:
            raise TypeError("A 'tz' is required.")

        self._unit = unit
        self._tz = tz

    @cache_readonly
    def _creso(self) -> int:
        """
        The NPY_DATETIMEUNIT corresponding to this dtype's resolution.
        """
        return abbrev_to_npy_unit(self.unit)

    @property
    def unit(self) -> str_type:
        """
        The precision of the datetime data.

        Examples
        --------
        >>> from zoneinfo import ZoneInfo
        >>> dtype = pd.DatetimeTZDtype(tz=ZoneInfo('America/Los_Angeles'))
        >>> dtype.unit
        'ns'
        """
        return self._unit

    @property
    def tz(self) -> tzinfo:
        """
        The timezone.

        Examples
        --------
        >>> from zoneinfo import ZoneInfo
        >>> dtype = pd.DatetimeTZDtype(tz=ZoneInfo('America/Los_Angeles'))
        >>> dtype.tz
        zoneinfo.ZoneInfo(key='America/Los_Angeles')
        """
        return self._tz

    @classmethod
    def construct_array_type(cls) -> type_t[DatetimeArray]:
        """
        Return the array type associated with this dtype.

        Returns
        -------
        type
        """
        from pandas.core.arrays import DatetimeArray

        return DatetimeArray

    @classmethod
    def construct_from_string(cls, string: str_type) -> DatetimeTZDtype:
        """
        Construct a DatetimeTZDtype from a string.

        Parameters
        ----------
        string : str
            The string alias for this DatetimeTZDtype.
            Should be formatted like ``datetime64[ns, <tz>]``,
            where ``<tz>`` is the timezone name.

        Examples
        --------
        >>> DatetimeTZDtype.construct_from_string('datetime64[ns, UTC]')
        datetime64[ns, UTC]
        """
        if not isinstance(string, str):
            raise TypeError(
                f"'construct_from_string' expects a string, got {type(string)}"
            )

        msg = f"Cannot construct a 'DatetimeTZDtype' from '{string}'"
        match = cls._match.match(string)
        if match:
            d = match.groupdict()
            try:
                return cls(unit=d["unit"], tz=d["tz"])
            except (KeyError, TypeError, ValueError) as err:
                # KeyError if maybe_get_tz tries and fails to get a
                #  pytz timezone (actually pytz.UnknownTimeZoneError).
                # TypeError if we pass a nonsense tz;
                # ValueError if we pass a unit other than "ns"
                raise TypeError(msg) from err
        raise TypeError(msg)

    def __str__(self) -> str_type:
        return f"datetime64[{self.unit}, {self.tz}]"

    @property
    def name(self) -> str_type:
        """A string representation of the dtype."""
        return str(self)

    def __hash__(self) -> int:
        # make myself hashable
        # TODO: update this.
        return hash(str(self))

    def __eq__(self, other: object) -> bool:
        if isinstance(other, str):
            if other.startswith("M8["):
                other = f"datetime64[{other[3:]}"
            return other == self.name

        return (
            isinstance(other, DatetimeTZDtype)
            and self.unit == other.unit
            and tz_compare(self.tz, other.tz)
        )

    def __from_arrow__(self, array: pa.Array | pa.ChunkedArray) -> DatetimeArray:
        """
        Construct DatetimeArray from pyarrow Array/ChunkedArray.

        Note: If the units in the pyarrow Array are the same as this
        DatetimeDtype, then values corresponding to the integer representation
        of ``NaT`` (e.g. one nanosecond before :attr:`pandas.Timestamp.min`)
        are converted to ``NaT``, regardless of the null indicator in the
        pyarrow array.

        Parameters
        ----------
        array : pyarrow.Array or pyarrow.ChunkedArray
            The Arrow array to convert to DatetimeArray.

        Returns
        -------
        extension array : DatetimeArray
        """
        import pyarrow

        from pandas.core.arrays import DatetimeArray

        array = array.cast(pyarrow.timestamp(unit=self._unit), safe=True)

        if isinstance(array, pyarrow.Array):
            np_arr = array.to_numpy(zero_copy_only=False)
        else:
            np_arr = array.to_numpy()

        return DatetimeArray._simple_new(np_arr, dtype=self)

    def __setstate__(self, state) -> None:
        # for pickle compat. __get_state__ is defined in the
        # PandasExtensionDtype superclass and uses the public properties to
        # pickle -> need to set the settable private ones here (see GH26067)
        self._tz = state["tz"]
        self._unit = state["unit"]

    def _get_common_dtype(self, dtypes: list[DtypeObj]) -> DtypeObj | None:
        if all(isinstance(t, DatetimeTZDtype) and t.tz == self.tz for t in dtypes):
            np_dtype = np.max([cast(DatetimeTZDtype, t).base for t in [self, *dtypes]])
            unit = np.datetime_data(np_dtype)[0]
            return type(self)(unit=unit, tz=self.tz)
        return super()._get_common_dtype(dtypes)

    @cache_readonly
    def index_class(self) -> type_t[DatetimeIndex]:
        from pandas import DatetimeIndex

        return DatetimeIndex


@register_extension_dtype
class PeriodDtype(PeriodDtypeBase, PandasExtensionDtype):
    """
    An ExtensionDtype for Period data.

    **This is not an actual numpy dtype**, but a duck type.

    Parameters
    ----------
    freq : str or DateOffset
        The frequency of this PeriodDtype.

    Attributes
    ----------
    freq

    Methods
    -------
    None

    Examples
    --------
    >>> pd.PeriodDtype(freq='D')
    period[D]

    >>> pd.PeriodDtype(freq=pd.offsets.MonthEnd())
    period[M]
    """

    type: type[Period] = Period
    kind: str_type = "O"
    str = "|O08"
    base = np.dtype("O")
    num = 102
    _metadata = ("freq",)
    _match = re.compile(r"(P|p)eriod\[(?P<freq>.+)\]")
    # error: Incompatible types in assignment (expression has type
    # "Dict[int, PandasExtensionDtype]", base class "PandasExtensionDtype"
    # defined the type as "Dict[str, PandasExtensionDtype]")  [assignment]
    _cache_dtypes: dict[BaseOffset, int] = {}  # type: ignore[assignment]
    __hash__ = PeriodDtypeBase.__hash__
    _freq: BaseOffset
    _supports_2d = True
    _can_fast_transpose = True

    def __new__(cls, freq) -> PeriodDtype:  # noqa: PYI034
        """
        Parameters
        ----------
        freq : PeriodDtype, BaseOffset, or string
        """
        if isinstance(freq, PeriodDtype):
            return freq

        if not isinstance(freq, BaseOffset):
            freq = cls._parse_dtype_strict(freq)

        if isinstance(freq, BDay):
            # GH#53446
            # TODO(3.0): enforcing this will close GH#10575
            warnings.warn(
                "PeriodDtype[B] is deprecated and will be removed in a future "
                "version. Use a DatetimeIndex with freq='B' instead",
                FutureWarning,
                stacklevel=find_stack_level(),
            )

        try:
            dtype_code = cls._cache_dtypes[freq]
        except KeyError:
            dtype_code = freq._period_dtype_code
            cls._cache_dtypes[freq] = dtype_code
        u = PeriodDtypeBase.__new__(cls, dtype_code, freq.n)
        u._freq = freq
        return u

    def __reduce__(self) -> tuple[type_t[Self], tuple[str_type]]:
        return type(self), (self.name,)

    @property
    def freq(self) -> BaseOffset:
        """
        The frequency object of this PeriodDtype.

        Examples
        --------
        >>> dtype = pd.PeriodDtype(freq='D')
        >>> dtype.freq
        <Day>
        """
        return self._freq

    @classmethod
    def _parse_dtype_strict(cls, freq: str_type) -> BaseOffset:
        if isinstance(freq, str):  # note: freq is already of type str!
            if freq.startswith(("Period[", "period[")):
                m = cls._match.search(freq)
                if m is not None:
                    freq = m.group("freq")

            freq_offset = to_offset(freq, is_period=True)
            if freq_offset is not None:
                return freq_offset

        raise TypeError(
            "PeriodDtype argument should be string or BaseOffset, "
            f"got {type(freq).__name__}"
        )

    @classmethod
    def construct_from_string(cls, string: str_type) -> PeriodDtype:
        """
        Strict construction from a string, raise a TypeError if not
        possible
        """
        if (
            isinstance(string, str)
            and (string.startswith(("period[", "Period[")))
            or isinstance(string, BaseOffset)
        ):
            # do not parse string like U as period[U]
            # avoid tuple to be regarded as freq
            try:
                return cls(freq=string)
            except ValueError:
                pass
        if isinstance(string, str):
            msg = f"Cannot construct a 'PeriodDtype' from '{string}'"
        else:
            msg = f"'construct_from_string' expects a string, got {type(string)}"
        raise TypeError(msg)

    def __str__(self) -> str_type:
        return self.name

    @property
    def name(self) -> str_type:
        return f"period[{self._freqstr}]"

    @property
    def na_value(self) -> NaTType:
        return NaT

    def __eq__(self, other: object) -> bool:
        if isinstance(other, str):
            return other in [self.name, capitalize_first_letter(self.name)]

        return super().__eq__(other)

    def __ne__(self, other: object) -> bool:
        return not self.__eq__(other)

    @classmethod
    def is_dtype(cls, dtype: object) -> bool:
        """
        Return a boolean if we if the passed type is an actual dtype that we
        can match (via string or type)
        """
        if isinstance(dtype, str):
            # PeriodDtype can be instantiated from freq string like "U",
            # but doesn't regard freq str like "U" as dtype.
            if dtype.startswith(("period[", "Period[")):
                try:
                    return cls._parse_dtype_strict(dtype) is not None
                except ValueError:
                    return False
            else:
                return False
        return super().is_dtype(dtype)

    @classmethod
    def construct_array_type(cls) -> type_t[PeriodArray]:
        """
        Return the array type associated with this dtype.

        Returns
        -------
        type
        """
        from pandas.core.arrays import PeriodArray

        return PeriodArray

    def __from_arrow__(self, array: pa.Array | pa.ChunkedArray) -> PeriodArray:
        """
        Construct PeriodArray from pyarrow Array/ChunkedArray.
        """
        import pyarrow

        from pandas.core.arrays import PeriodArray
        from pandas.core.arrays.arrow._arrow_utils import (
            pyarrow_array_to_numpy_and_mask,
        )

        if isinstance(array, pyarrow.Array):
            chunks = [array]
        else:
            chunks = array.chunks

        results = []
        for arr in chunks:
            data, mask = pyarrow_array_to_numpy_and_mask(arr, dtype=np.dtype(np.int64))
            parr = PeriodArray(data.copy(), dtype=self, copy=False)
            # error: Invalid index type "ndarray[Any, dtype[bool_]]" for "PeriodArray";
            # expected type "Union[int, Sequence[int], Sequence[bool], slice]"
            parr[~mask] = NaT  # type: ignore[index]
            results.append(parr)

        if not results:
            return PeriodArray(np.array([], dtype="int64"), dtype=self, copy=False)
        return PeriodArray._concat_same_type(results)

    @cache_readonly
    def index_class(self) -> type_t[PeriodIndex]:
        from pandas import PeriodIndex

        return PeriodIndex


@register_extension_dtype
class IntervalDtype(PandasExtensionDtype):
    """
    An ExtensionDtype for Interval data.

    **This is not an actual numpy dtype**, but a duck type.

    Parameters
    ----------
    subtype : str, np.dtype
        The dtype of the Interval bounds.

    Attributes
    ----------
    subtype

    Methods
    -------
    None

    Examples
    --------
    >>> pd.IntervalDtype(subtype='int64', closed='both')
    interval[int64, both]
    """

    name = "interval"
    kind: str_type = "O"
    str = "|O08"
    base = np.dtype("O")
    num = 103
    _metadata = (
        "subtype",
        "closed",
    )

    _match = re.compile(
        r"(I|i)nterval\[(?P<subtype>[^,]+(\[.+\])?)"
        r"(, (?P<closed>(right|left|both|neither)))?\]"
    )

    _cache_dtypes: dict[str_type, PandasExtensionDtype] = {}
    _subtype: None | np.dtype
    _closed: IntervalClosedType | None

    def __init__(self, subtype=None, closed: IntervalClosedType | None = None) -> None:
        from pandas.core.dtypes.common import (
            is_string_dtype,
            pandas_dtype,
        )

        if closed is not None and closed not in {"right", "left", "both", "neither"}:
            raise ValueError("closed must be one of 'right', 'left', 'both', 'neither'")

        if isinstance(subtype, IntervalDtype):
            if closed is not None and closed != subtype.closed:
                raise ValueError(
                    "dtype.closed and 'closed' do not match. "
                    "Try IntervalDtype(dtype.subtype, closed) instead."
                )
            self._subtype = subtype._subtype
            self._closed = subtype._closed
        elif subtype is None:
            # we are called as an empty constructor
            # generally for pickle compat
            self._subtype = None
            self._closed = closed
        elif isinstance(subtype, str) and subtype.lower() == "interval":
            self._subtype = None
            self._closed = closed
        else:
            if isinstance(subtype, str):
                m = IntervalDtype._match.search(subtype)
                if m is not None:
                    gd = m.groupdict()
                    subtype = gd["subtype"]
                    if gd.get("closed", None) is not None:
                        if closed is not None:
                            if closed != gd["closed"]:
                                raise ValueError(
                                    "'closed' keyword does not match value "
                                    "specified in dtype string"
                                )
                        closed = gd["closed"]  # type: ignore[assignment]

            try:
                subtype = pandas_dtype(subtype)
            except TypeError as err:
                raise TypeError("could not construct IntervalDtype") from err
            if CategoricalDtype.is_dtype(subtype) or is_string_dtype(subtype):
                # GH 19016
                msg = (
                    "category, object, and string subtypes are not supported "
                    "for IntervalDtype"
                )
                raise TypeError(msg)
            self._subtype = subtype
            self._closed = closed

    @cache_readonly
    def _can_hold_na(self) -> bool:
        subtype = self._subtype
        if subtype is None:
            # partially-initialized
            raise NotImplementedError(
                "_can_hold_na is not defined for partially-initialized IntervalDtype"
            )
        if subtype.kind in "iu":
            return False
        return True

    @property
    def closed(self) -> IntervalClosedType:
        return self._closed  # type: ignore[return-value]

    @property
    def subtype(self):
        """
        The dtype of the Interval bounds.

        Examples
        --------
        >>> dtype = pd.IntervalDtype(subtype='int64', closed='both')
        >>> dtype.subtype
        dtype('int64')
        """
        return self._subtype

    @classmethod
    def construct_array_type(cls) -> type[IntervalArray]:
        """
        Return the array type associated with this dtype.

        Returns
        -------
        type
        """
        from pandas.core.arrays import IntervalArray

        return IntervalArray

    @classmethod
    def construct_from_string(cls, string: str_type) -> IntervalDtype:
        """
        attempt to construct this type from a string, raise a TypeError
        if its not possible
        """
        if not isinstance(string, str):
            raise TypeError(
                f"'construct_from_string' expects a string, got {type(string)}"
            )

        if string.lower() == "interval" or cls._match.search(string) is not None:
            return cls(string)

        msg = (
            f"Cannot construct a 'IntervalDtype' from '{string}'.\n\n"
            "Incorrectly formatted string passed to constructor. "
            "Valid formats include Interval or Interval[dtype] "
            "where dtype is numeric, datetime, or timedelta"
        )
        raise TypeError(msg)

    @property
    def type(self) -> type[Interval]:
        return Interval

    def __str__(self) -> str_type:
        if self.subtype is None:
            return "interval"
        if self.closed is None:
            # Only partially initialized GH#38394
            return f"interval[{self.subtype}]"
        return f"interval[{self.subtype}, {self.closed}]"

    def __hash__(self) -> int:
        # make myself hashable
        return hash(str(self))

    def __eq__(self, other: object) -> bool:
        if isinstance(other, str):
            return other.lower() in (self.name.lower(), str(self).lower())
        elif not isinstance(other, IntervalDtype):
            return False
        elif self.subtype is None or other.subtype is None:
            # None should match any subtype
            return True
        elif self.closed != other.closed:
            return False
        else:
            return self.subtype == other.subtype

    def __setstate__(self, state) -> None:
        # for pickle compat. __get_state__ is defined in the
        # PandasExtensionDtype superclass and uses the public properties to
        # pickle -> need to set the settable private ones here (see GH26067)
        self._subtype = state["subtype"]

        # backward-compat older pickles won't have "closed" key
        self._closed = state.pop("closed", None)

    @classmethod
    def is_dtype(cls, dtype: object) -> bool:
        """
        Return a boolean if we if the passed type is an actual dtype that we
        can match (via string or type)
        """
        if isinstance(dtype, str):
            if dtype.lower().startswith("interval"):
                try:
                    return cls.construct_from_string(dtype) is not None
                except (ValueError, TypeError):
                    return False
            else:
                return False
        return super().is_dtype(dtype)

    def __from_arrow__(self, array: pa.Array | pa.ChunkedArray) -> IntervalArray:
        """
        Construct IntervalArray from pyarrow Array/ChunkedArray.
        """
        import pyarrow

        from pandas.core.arrays import IntervalArray

        if isinstance(array, pyarrow.Array):
            chunks = [array]
        else:
            chunks = array.chunks

        results = []
        for arr in chunks:
            if isinstance(arr, pyarrow.ExtensionArray):
                arr = arr.storage
            left = np.asarray(arr.field("left"), dtype=self.subtype)
            right = np.asarray(arr.field("right"), dtype=self.subtype)
            iarr = IntervalArray.from_arrays(left, right, closed=self.closed)
            results.append(iarr)

        if not results:
            return IntervalArray.from_arrays(
                np.array([], dtype=self.subtype),
                np.array([], dtype=self.subtype),
                closed=self.closed,
            )
        return IntervalArray._concat_same_type(results)

    def _get_common_dtype(self, dtypes: list[DtypeObj]) -> DtypeObj | None:
        if not all(isinstance(x, IntervalDtype) for x in dtypes):
            return None

        closed = cast("IntervalDtype", dtypes[0]).closed
        if not all(cast("IntervalDtype", x).closed == closed for x in dtypes):
            return np.dtype(object)

        from pandas.core.dtypes.cast import find_common_type

        common = find_common_type([cast("IntervalDtype", x).subtype for x in dtypes])
        if common == object:
            return np.dtype(object)
        return IntervalDtype(common, closed=closed)

    @cache_readonly
    def index_class(self) -> type_t[IntervalIndex]:
        from pandas import IntervalIndex

        return IntervalIndex


class NumpyEADtype(ExtensionDtype):
    """
    A Pandas ExtensionDtype for NumPy dtypes.

    This is mostly for internal compatibility, and is not especially
    useful on its own.

    Parameters
    ----------
    dtype : object
        Object to be converted to a NumPy data type object.

    See Also
    --------
    numpy.dtype
    """

    _metadata = ("_dtype",)
    _supports_2d = False
    _can_fast_transpose = False

    def __init__(self, dtype: npt.DTypeLike | NumpyEADtype | None) -> None:
        if isinstance(dtype, NumpyEADtype):
            # make constructor idempotent
            dtype = dtype.numpy_dtype
        self._dtype = np.dtype(dtype)

    def __repr__(self) -> str:
        return f"NumpyEADtype({repr(self.name)})"

    @property
    def numpy_dtype(self) -> np.dtype:
        """
        The NumPy dtype this NumpyEADtype wraps.
        """
        return self._dtype

    @property
    def name(self) -> str:
        """
        A bit-width name for this data-type.
        """
        return self._dtype.name

    @property
    def type(self) -> type[np.generic]:
        """
        The type object used to instantiate a scalar of this NumPy data-type.
        """
        return self._dtype.type

    @property
    def _is_numeric(self) -> bool:
        # exclude object, str, unicode, void.
        return self.kind in set("biufc")

    @property
    def _is_boolean(self) -> bool:
        return self.kind == "b"

    @classmethod
    def construct_from_string(cls, string: str) -> NumpyEADtype:
        try:
            dtype = np.dtype(string)
        except TypeError as err:
            if not isinstance(string, str):
                msg = f"'construct_from_string' expects a string, got {type(string)}"
            else:
                msg = f"Cannot construct a 'NumpyEADtype' from '{string}'"
            raise TypeError(msg) from err
        return cls(dtype)

    @classmethod
    def construct_array_type(cls) -> type_t[NumpyExtensionArray]:
        """
        Return the array type associated with this dtype.

        Returns
        -------
        type
        """
        from pandas.core.arrays import NumpyExtensionArray

        return NumpyExtensionArray

    @property
    def kind(self) -> str:
        """
        A character code (one of 'biufcmMOSUV') identifying the general kind of data.
        """
        return self._dtype.kind

    @property
    def itemsize(self) -> int:
        """
        The element size of this data-type object.
        """
        return self._dtype.itemsize


class BaseMaskedDtype(ExtensionDtype):
    """
    Base class for dtypes for BaseMaskedArray subclasses.
    """

    base = None
    type: type

    @property
    def na_value(self) -> libmissing.NAType:
        return libmissing.NA

    @cache_readonly
    def numpy_dtype(self) -> np.dtype:
        """Return an instance of our numpy dtype"""
        return np.dtype(self.type)

    @cache_readonly
    def kind(self) -> str:
        return self.numpy_dtype.kind

    @cache_readonly
    def itemsize(self) -> int:
        """Return the number of bytes in this dtype"""
        return self.numpy_dtype.itemsize

    @classmethod
    def construct_array_type(cls) -> type_t[BaseMaskedArray]:
        """
        Return the array type associated with this dtype.

        Returns
        -------
        type
        """
        raise NotImplementedError

    @classmethod
    def from_numpy_dtype(cls, dtype: np.dtype) -> BaseMaskedDtype:
        """
        Construct the MaskedDtype corresponding to the given numpy dtype.
        """
        if dtype.kind == "b":
            from pandas.core.arrays.boolean import BooleanDtype

            return BooleanDtype()
        elif dtype.kind in "iu":
            from pandas.core.arrays.integer import NUMPY_INT_TO_DTYPE

            return NUMPY_INT_TO_DTYPE[dtype]
        elif dtype.kind == "f":
            from pandas.core.arrays.floating import NUMPY_FLOAT_TO_DTYPE

            return NUMPY_FLOAT_TO_DTYPE[dtype]
        else:
            raise NotImplementedError(dtype)

    def _get_common_dtype(self, dtypes: list[DtypeObj]) -> DtypeObj | None:
        # We unwrap any masked dtypes, find the common dtype we would use
        #  for that, then re-mask the result.
        from pandas.core.dtypes.cast import find_common_type

        new_dtype = find_common_type(
            [
                dtype.numpy_dtype if isinstance(dtype, BaseMaskedDtype) else dtype
                for dtype in dtypes
            ]
        )
        if not isinstance(new_dtype, np.dtype):
            # If we ever support e.g. Masked[DatetimeArray] then this will change
            return None
        try:
            return type(self).from_numpy_dtype(new_dtype)
        except (KeyError, NotImplementedError):
            return None


@register_extension_dtype
class SparseDtype(ExtensionDtype):
    """
    Dtype for data stored in :class:`SparseArray`.

    This dtype implements the pandas ExtensionDtype interface.

    Parameters
    ----------
    dtype : str, ExtensionDtype, numpy.dtype, type, default numpy.float64
        The dtype of the underlying array storing the non-fill value values.
    fill_value : scalar, optional
        The scalar value not stored in the SparseArray. By default, this
        depends on `dtype`.

        =========== ==========
        dtype       na_value
        =========== ==========
        float       ``np.nan``
        int         ``0``
        bool        ``False``
        datetime64  ``pd.NaT``
        timedelta64 ``pd.NaT``
        =========== ==========

        The default value may be overridden by specifying a `fill_value`.

    Attributes
    ----------
    None

    Methods
    -------
    None

    Examples
    --------
    >>> ser = pd.Series([1, 0, 0], dtype=pd.SparseDtype(dtype=int, fill_value=0))
    >>> ser
    0    1
    1    0
    2    0
    dtype: Sparse[int64, 0]
    >>> ser.sparse.density
    0.3333333333333333
    """

    _is_immutable = True

    # We include `_is_na_fill_value` in the metadata to avoid hash collisions
    # between SparseDtype(float, 0.0) and SparseDtype(float, nan).
    # Without is_na_fill_value in the comparison, those would be equal since
    # hash(nan) is (sometimes?) 0.
    _metadata = ("_dtype", "_fill_value", "_is_na_fill_value")

    def __init__(self, dtype: Dtype = np.float64, fill_value: Any = None) -> None:
        if isinstance(dtype, type(self)):
            if fill_value is None:
                fill_value = dtype.fill_value
            dtype = dtype.subtype

        from pandas.core.dtypes.common import (
            is_string_dtype,
            pandas_dtype,
        )
        from pandas.core.dtypes.missing import na_value_for_dtype

        dtype = pandas_dtype(dtype)
        if is_string_dtype(dtype):
            dtype = np.dtype("object")
        if not isinstance(dtype, np.dtype):
            # GH#53160
            raise TypeError("SparseDtype subtype must be a numpy dtype")

        if fill_value is None:
            fill_value = na_value_for_dtype(dtype)

        self._dtype = dtype
        self._fill_value = fill_value
        self._check_fill_value()

    def __hash__(self) -> int:
        # Python3 doesn't inherit __hash__ when a base class overrides
        # __eq__, so we explicitly do it here.
        return super().__hash__()

    def __eq__(self, other: object) -> bool:
        # We have to override __eq__ to handle NA values in _metadata.
        # The base class does simple == checks, which fail for NA.
        if isinstance(other, str):
            try:
                other = self.construct_from_string(other)
            except TypeError:
                return False

        if isinstance(other, type(self)):
            subtype = self.subtype == other.subtype
            if self._is_na_fill_value:
                # this case is complicated by two things:
                # SparseDtype(float, float(nan)) == SparseDtype(float, np.nan)
                # SparseDtype(float, np.nan)     != SparseDtype(float, pd.NaT)
                # i.e. we want to treat any floating-point NaN as equal, but
                # not a floating-point NaN and a datetime NaT.
                fill_value = (
                    other._is_na_fill_value
                    and isinstance(self.fill_value, type(other.fill_value))
                    or isinstance(other.fill_value, type(self.fill_value))
                )
            else:
                with warnings.catch_warnings():
                    # Ignore spurious numpy warning
                    warnings.filterwarnings(
                        "ignore",
                        "elementwise comparison failed",
                        category=DeprecationWarning,
                    )

                    fill_value = self.fill_value == other.fill_value

            return subtype and fill_value
        return False

    @property
    def fill_value(self):
        """
        The fill value of the array.

        Converting the SparseArray to a dense ndarray will fill the
        array with this value.

        .. warning::

           It's possible to end up with a SparseArray that has ``fill_value``
           values in ``sp_values``. This can occur, for example, when setting
           ``SparseArray.fill_value`` directly.
        """
        return self._fill_value

    def _check_fill_value(self) -> None:
        if not lib.is_scalar(self._fill_value):
            raise ValueError(
                f"fill_value must be a scalar. Got {self._fill_value} instead"
            )

        from pandas.core.dtypes.cast import can_hold_element
        from pandas.core.dtypes.missing import (
            is_valid_na_for_dtype,
            isna,
        )

        from pandas.core.construction import ensure_wrapped_if_datetimelike

        # GH#23124 require fill_value and subtype to match
        val = self._fill_value
        if isna(val):
            if not is_valid_na_for_dtype(val, self.subtype):
                warnings.warn(
                    "Allowing arbitrary scalar fill_value in SparseDtype is "
                    "deprecated. In a future version, the fill_value must be "
                    "a valid value for the SparseDtype.subtype.",
                    FutureWarning,
                    stacklevel=find_stack_level(),
                )
        else:
            dummy = np.empty(0, dtype=self.subtype)
            dummy = ensure_wrapped_if_datetimelike(dummy)

            if not can_hold_element(dummy, val):
                warnings.warn(
                    "Allowing arbitrary scalar fill_value in SparseDtype is "
                    "deprecated. In a future version, the fill_value must be "
                    "a valid value for the SparseDtype.subtype.",
                    FutureWarning,
                    stacklevel=find_stack_level(),
                )

    @property
    def _is_na_fill_value(self) -> bool:
        from pandas import isna

        return isna(self.fill_value)

    @property
    def _is_numeric(self) -> bool:
        return self.subtype != object

    @property
    def _is_boolean(self) -> bool:
        return self.subtype.kind == "b"

    @property
    def kind(self) -> str:
        """
        The sparse kind. Either 'integer', or 'block'.
        """
        return self.subtype.kind

    @property
    def type(self):
        return self.subtype.type

    @property
    def subtype(self):
        return self._dtype

    @property
    def name(self) -> str:
        return f"Sparse[{self.subtype.name}, {repr(self.fill_value)}]"

    def __repr__(self) -> str:
        return self.name

    @classmethod
    def construct_array_type(cls) -> type_t[SparseArray]:
        """
        Return the array type associated with this dtype.

        Returns
        -------
        type
        """
        from pandas.core.arrays.sparse.array import SparseArray

        return SparseArray

    @classmethod
    def construct_from_string(cls, string: str) -> SparseDtype:
        """
        Construct a SparseDtype from a string form.

        Parameters
        ----------
        string : str
            Can take the following forms.

            string           dtype
            ================ ============================
            'int'            SparseDtype[np.int64, 0]
            'Sparse'         SparseDtype[np.float64, nan]
            'Sparse[int]'    SparseDtype[np.int64, 0]
            'Sparse[int, 0]' SparseDtype[np.int64, 0]
            ================ ============================

            It is not possible to specify non-default fill values
            with a string. An argument like ``'Sparse[int, 1]'``
            will raise a ``TypeError`` because the default fill value
            for integers is 0.

        Returns
        -------
        SparseDtype
        """
        if not isinstance(string, str):
            raise TypeError(
                f"'construct_from_string' expects a string, got {type(string)}"
            )
        msg = f"Cannot construct a 'SparseDtype' from '{string}'"
        if string.startswith("Sparse"):
            try:
                sub_type, has_fill_value = cls._parse_subtype(string)
            except ValueError as err:
                raise TypeError(msg) from err
            else:
                result = SparseDtype(sub_type)
                msg = (
                    f"Cannot construct a 'SparseDtype' from '{string}'.\n\nIt "
                    "looks like the fill_value in the string is not "
                    "the default for the dtype. Non-default fill_values "
                    "are not supported. Use the 'SparseDtype()' "
                    "constructor instead."
                )
                if has_fill_value and str(result) != string:
                    raise TypeError(msg)
                return result
        else:
            raise TypeError(msg)

    @staticmethod
    def _parse_subtype(dtype: str) -> tuple[str, bool]:
        """
        Parse a string to get the subtype

        Parameters
        ----------
        dtype : str
            A string like

            * Sparse[subtype]
            * Sparse[subtype, fill_value]

        Returns
        -------
        subtype : str

        Raises
        ------
        ValueError
            When the subtype cannot be extracted.
        """
        xpr = re.compile(r"Sparse\[(?P<subtype>[^,]*)(, )?(?P<fill_value>.*?)?\]$")
        m = xpr.match(dtype)
        has_fill_value = False
        if m:
            subtype = m.groupdict()["subtype"]
            has_fill_value = bool(m.groupdict()["fill_value"])
        elif dtype == "Sparse":
            subtype = "float64"
        else:
            raise ValueError(f"Cannot parse {dtype}")
        return subtype, has_fill_value

    @classmethod
    def is_dtype(cls, dtype: object) -> bool:
        dtype = getattr(dtype, "dtype", dtype)
        if isinstance(dtype, str) and dtype.startswith("Sparse"):
            sub_type, _ = cls._parse_subtype(dtype)
            dtype = np.dtype(sub_type)
        elif isinstance(dtype, cls):
            return True
        return isinstance(dtype, np.dtype) or dtype == "Sparse"

    def update_dtype(self, dtype) -> SparseDtype:
        """
        Convert the SparseDtype to a new dtype.

        This takes care of converting the ``fill_value``.

        Parameters
        ----------
        dtype : Union[str, numpy.dtype, SparseDtype]
            The new dtype to use.

            * For a SparseDtype, it is simply returned
            * For a NumPy dtype (or str), the current fill value
              is converted to the new dtype, and a SparseDtype
              with `dtype` and the new fill value is returned.

        Returns
        -------
        SparseDtype
            A new SparseDtype with the correct `dtype` and fill value
            for that `dtype`.

        Raises
        ------
        ValueError
            When the current fill value cannot be converted to the
            new `dtype` (e.g. trying to convert ``np.nan`` to an
            integer dtype).


        Examples
        --------
        >>> SparseDtype(int, 0).update_dtype(float)
        Sparse[float64, 0.0]

        >>> SparseDtype(int, 1).update_dtype(SparseDtype(float, np.nan))
        Sparse[float64, nan]
        """
        from pandas.core.dtypes.astype import astype_array
        from pandas.core.dtypes.common import pandas_dtype

        cls = type(self)
        dtype = pandas_dtype(dtype)

        if not isinstance(dtype, cls):
            if not isinstance(dtype, np.dtype):
                raise TypeError("sparse arrays of extension dtypes not supported")

            fv_asarray = np.atleast_1d(np.array(self.fill_value))
            fvarr = astype_array(fv_asarray, dtype)
            # NB: not fv_0d.item(), as that casts dt64->int
            fill_value = fvarr[0]
            dtype = cls(dtype, fill_value=fill_value)

        return dtype

    @property
    def _subtype_with_str(self):
        """
        Whether the SparseDtype's subtype should be considered ``str``.

        Typically, pandas will store string data in an object-dtype array.
        When converting values to a dtype, e.g. in ``.astype``, we need to
        be more specific, we need the actual underlying type.

        Returns
        -------
        >>> SparseDtype(int, 1)._subtype_with_str
        dtype('int64')

        >>> SparseDtype(object, 1)._subtype_with_str
        dtype('O')

        >>> dtype = SparseDtype(str, '')
        >>> dtype.subtype
        dtype('O')

        >>> dtype._subtype_with_str
        <class 'str'>
        """
        if isinstance(self.fill_value, str):
            return type(self.fill_value)
        return self.subtype

    def _get_common_dtype(self, dtypes: list[DtypeObj]) -> DtypeObj | None:
        # TODO for now only handle SparseDtypes and numpy dtypes => extend
        # with other compatible extension dtypes
        from pandas.core.dtypes.cast import np_find_common_type

        if any(
            isinstance(x, ExtensionDtype) and not isinstance(x, SparseDtype)
            for x in dtypes
        ):
            return None

        fill_values = [x.fill_value for x in dtypes if isinstance(x, SparseDtype)]
        fill_value = fill_values[0]

        from pandas import isna

        # np.nan isn't a singleton, so we may end up with multiple
        # NaNs here, so we ignore the all NA case too.
        if not (len(set(fill_values)) == 1 or isna(fill_values).all()):
            warnings.warn(
                "Concatenating sparse arrays with multiple fill "
                f"values: '{fill_values}'. Picking the first and "
                "converting the rest.",
                PerformanceWarning,
                stacklevel=find_stack_level(),
            )

        np_dtypes = (x.subtype if isinstance(x, SparseDtype) else x for x in dtypes)
        return SparseDtype(np_find_common_type(*np_dtypes), fill_value=fill_value)


@register_extension_dtype
class ArrowDtype(StorageExtensionDtype):
    """
    An ExtensionDtype for PyArrow data types.

    .. warning::

       ArrowDtype is considered experimental. The implementation and
       parts of the API may change without warning.

    While most ``dtype`` arguments can accept the "string"
    constructor, e.g. ``"int64[pyarrow]"``, ArrowDtype is useful
    if the data type contains parameters like ``pyarrow.timestamp``.

    Parameters
    ----------
    pyarrow_dtype : pa.DataType
        An instance of a `pyarrow.DataType <https://arrow.apache.org/docs/python/api/datatypes.html#factory-functions>`__.

    Attributes
    ----------
    pyarrow_dtype

    Methods
    -------
    None

    Returns
    -------
    ArrowDtype

    Examples
    --------
    >>> import pyarrow as pa
    >>> pd.ArrowDtype(pa.int64())
    int64[pyarrow]

    Types with parameters must be constructed with ArrowDtype.

    >>> pd.ArrowDtype(pa.timestamp("s", tz="America/New_York"))
    timestamp[s, tz=America/New_York][pyarrow]
    >>> pd.ArrowDtype(pa.list_(pa.int64()))
    list<item: int64>[pyarrow]
    """

    _metadata = ("storage", "pyarrow_dtype")  # type: ignore[assignment]

    def __init__(self, pyarrow_dtype: pa.DataType) -> None:
        super().__init__("pyarrow")
        if pa_version_under10p1:
            raise ImportError("pyarrow>=10.0.1 is required for ArrowDtype")
        if not isinstance(pyarrow_dtype, pa.DataType):
            raise ValueError(
                f"pyarrow_dtype ({pyarrow_dtype}) must be an instance "
                f"of a pyarrow.DataType. Got {type(pyarrow_dtype)} instead."
            )
        self.pyarrow_dtype = pyarrow_dtype

    def __repr__(self) -> str:
        return self.name

    def __hash__(self) -> int:
        # make myself hashable
        return hash(str(self))

    def __eq__(self, other: object) -> bool:
        if not isinstance(other, type(self)):
            return super().__eq__(other)
        return self.pyarrow_dtype == other.pyarrow_dtype

    @property
    def type(self):
        """
        Returns associated scalar type.
        """
        pa_type = self.pyarrow_dtype
        if pa.types.is_integer(pa_type):
            return int
        elif pa.types.is_floating(pa_type):
            return float
        elif pa.types.is_string(pa_type) or pa.types.is_large_string(pa_type):
            return str
        elif (
            pa.types.is_binary(pa_type)
            or pa.types.is_fixed_size_binary(pa_type)
            or pa.types.is_large_binary(pa_type)
        ):
            return bytes
        elif pa.types.is_boolean(pa_type):
            return bool
        elif pa.types.is_duration(pa_type):
            if pa_type.unit == "ns":
                return Timedelta
            else:
                return timedelta
        elif pa.types.is_timestamp(pa_type):
            if pa_type.unit == "ns":
                return Timestamp
            else:
                return datetime
        elif pa.types.is_date(pa_type):
            return date
        elif pa.types.is_time(pa_type):
            return time
        elif pa.types.is_decimal(pa_type):
            return Decimal
        elif pa.types.is_dictionary(pa_type):
            # TODO: Potentially change this & CategoricalDtype.type to
            #  something more representative of the scalar
            return CategoricalDtypeType
        elif pa.types.is_list(pa_type) or pa.types.is_large_list(pa_type):
            return list
        elif pa.types.is_fixed_size_list(pa_type):
            return list
        elif pa.types.is_map(pa_type):
            return list
        elif pa.types.is_struct(pa_type):
            return dict
        elif pa.types.is_null(pa_type):
            # TODO: None? pd.NA? pa.null?
            return type(pa_type)
        elif isinstance(pa_type, pa.ExtensionType):
            return type(self)(pa_type.storage_type).type
        raise NotImplementedError(pa_type)

    @property
    def name(self) -> str:  # type: ignore[override]
        """
        A string identifying the data type.
        """
        return f"{str(self.pyarrow_dtype)}[{self.storage}]"

    @cache_readonly
    def numpy_dtype(self) -> np.dtype:
        """Return an instance of the related numpy dtype"""
        if pa.types.is_timestamp(self.pyarrow_dtype):
            # pa.timestamp(unit).to_pandas_dtype() returns ns units
            # regardless of the pyarrow timestamp units.
            # This can be removed if/when pyarrow addresses it:
            # https://github.com/apache/arrow/issues/34462
            return np.dtype(f"datetime64[{self.pyarrow_dtype.unit}]")
        if pa.types.is_duration(self.pyarrow_dtype):
            # pa.duration(unit).to_pandas_dtype() returns ns units
            # regardless of the pyarrow duration units
            # This can be removed if/when pyarrow addresses it:
            # https://github.com/apache/arrow/issues/34462
            return np.dtype(f"timedelta64[{self.pyarrow_dtype.unit}]")
        if pa.types.is_string(self.pyarrow_dtype) or pa.types.is_large_string(
            self.pyarrow_dtype
        ):
            # pa.string().to_pandas_dtype() = object which we don't want
            return np.dtype(str)
        try:
            return np.dtype(self.pyarrow_dtype.to_pandas_dtype())
        except (NotImplementedError, TypeError):
            return np.dtype(object)

    @cache_readonly
    def kind(self) -> str:
        if pa.types.is_timestamp(self.pyarrow_dtype):
            # To mirror DatetimeTZDtype
            return "M"
        return self.numpy_dtype.kind

    @cache_readonly
    def itemsize(self) -> int:
        """Return the number of bytes in this dtype"""
        return self.numpy_dtype.itemsize

    @classmethod
    def construct_array_type(cls) -> type_t[ArrowExtensionArray]:
        """
        Return the array type associated with this dtype.

        Returns
        -------
        type
        """
        from pandas.core.arrays.arrow import ArrowExtensionArray

        return ArrowExtensionArray

    @classmethod
    def construct_from_string(cls, string: str) -> ArrowDtype:
        """
        Construct this type from a string.

        Parameters
        ----------
        string : str
            string should follow the format f"{pyarrow_type}[pyarrow]"
            e.g. int64[pyarrow]
        """
        if not isinstance(string, str):
            raise TypeError(
                f"'construct_from_string' expects a string, got {type(string)}"
            )
        if not string.endswith("[pyarrow]"):
            raise TypeError(f"'{string}' must end with '[pyarrow]'")
        if string in ("string[pyarrow]", "str[pyarrow]"):
            # Ensure Registry.find skips ArrowDtype to use StringDtype instead
            raise TypeError("string[pyarrow] should be constructed by StringDtype")

        base_type = string[:-9]  # get rid of "[pyarrow]"
        try:
            pa_dtype = pa.type_for_alias(base_type)
        except ValueError as err:
            has_parameters = re.search(r"[\[\(].*[\]\)]", base_type)
            if has_parameters:
                # Fallback to try common temporal types
                try:
                    return cls._parse_temporal_dtype_string(base_type)
                except (NotImplementedError, ValueError):
                    # Fall through to raise with nice exception message below
                    pass

                raise NotImplementedError(
                    "Passing pyarrow type specific parameters "
                    f"({has_parameters.group()}) in the string is not supported. "
                    "Please construct an ArrowDtype object with a pyarrow_dtype "
                    "instance with specific parameters."
                ) from err
            raise TypeError(f"'{base_type}' is not a valid pyarrow data type.") from err
        return cls(pa_dtype)

    # TODO(arrow#33642): This can be removed once supported by pyarrow
    @classmethod
    def _parse_temporal_dtype_string(cls, string: str) -> ArrowDtype:
        """
        Construct a temporal ArrowDtype from string.
        """
        # we assume
        #  1) "[pyarrow]" has already been stripped from the end of our string.
        #  2) we know "[" is present
        head, tail = string.split("[", 1)

        if not tail.endswith("]"):
            raise ValueError
        tail = tail[:-1]

        if head == "timestamp":
            assert "," in tail  # otherwise type_for_alias should work
            unit, tz = tail.split(",", 1)
            unit = unit.strip()
            tz = tz.strip()
            if tz.startswith("tz="):
                tz = tz[3:]

            pa_type = pa.timestamp(unit, tz=tz)
            dtype = cls(pa_type)
            return dtype

        raise NotImplementedError(string)

    @property
    def _is_numeric(self) -> bool:
        """
        Whether columns with this dtype should be considered numeric.
        """
        # TODO: pa.types.is_boolean?
        return (
            pa.types.is_integer(self.pyarrow_dtype)
            or pa.types.is_floating(self.pyarrow_dtype)
            or pa.types.is_decimal(self.pyarrow_dtype)
        )

    @property
    def _is_boolean(self) -> bool:
        """
        Whether this dtype should be considered boolean.
        """
        return pa.types.is_boolean(self.pyarrow_dtype)

    def _get_common_dtype(self, dtypes: list[DtypeObj]) -> DtypeObj | None:
        # We unwrap any masked dtypes, find the common dtype we would use
        #  for that, then re-mask the result.
        # Mirrors BaseMaskedDtype
        from pandas.core.dtypes.cast import find_common_type

        null_dtype = type(self)(pa.null())

        new_dtype = find_common_type(
            [
                dtype.numpy_dtype if isinstance(dtype, ArrowDtype) else dtype
                for dtype in dtypes
                if dtype != null_dtype
            ]
        )
        if not isinstance(new_dtype, np.dtype):
            return None
        try:
            pa_dtype = pa.from_numpy_dtype(new_dtype)
            return type(self)(pa_dtype)
        except NotImplementedError:
            return None

    def __from_arrow__(self, array: pa.Array | pa.ChunkedArray):
        """
        Construct IntegerArray/FloatingArray from pyarrow Array/ChunkedArray.
        """
        array_class = self.construct_array_type()
        arr = array.cast(self.pyarrow_dtype, safe=True)
        return array_class(arr)
```
