## Supplementary software v0.2.1 for "Virtual control arms for paediatric myopia trials: external validation of axial-elongation models": generic.py

```
""" define generic base classes for pandas objects """
from __future__ import annotations

from typing import (
    TYPE_CHECKING,
    Type,
    cast,
)

if TYPE_CHECKING:
    from pandas import (
        Categorical,
        CategoricalIndex,
        DataFrame,
        DatetimeIndex,
        Index,
        IntervalIndex,
        MultiIndex,
        PeriodIndex,
        RangeIndex,
        Series,
        TimedeltaIndex,
    )
    from pandas.core.arrays import (
        DatetimeArray,
        ExtensionArray,
        NumpyExtensionArray,
        PeriodArray,
        TimedeltaArray,
    )
    from pandas.core.generic import NDFrame


# define abstract base classes to enable isinstance type checking on our
# objects
def create_pandas_abc_type(name, attr, comp):
    def _check(inst) -> bool:
        return getattr(inst, attr, "_typ") in comp

    # https://github.com/python/mypy/issues/1006
    # error: 'classmethod' used with a non-method
    @classmethod  # type: ignore[misc]
    def _instancecheck(cls, inst) -> bool:
        return _check(inst) and not isinstance(inst, type)

    @classmethod  # type: ignore[misc]
    def _subclasscheck(cls, inst) -> bool:
        # Raise instead of returning False
        # This is consistent with default __subclasscheck__ behavior
        if not isinstance(inst, type):
            raise TypeError("issubclass() arg 1 must be a class")

        return _check(inst)

    dct = {"__instancecheck__": _instancecheck, "__subclasscheck__": _subclasscheck}
    meta = type("ABCBase", (type,), dct)
    return meta(name, (), dct)


ABCRangeIndex = cast(
    "Type[RangeIndex]",
    create_pandas_abc_type("ABCRangeIndex", "_typ", ("rangeindex",)),
)
ABCMultiIndex = cast(
    "Type[MultiIndex]",
    create_pandas_abc_type("ABCMultiIndex", "_typ", ("multiindex",)),
)
ABCDatetimeIndex = cast(
    "Type[DatetimeIndex]",
    create_pandas_abc_type("ABCDatetimeIndex", "_typ", ("datetimeindex",)),
)
ABCTimedeltaIndex = cast(
    "Type[TimedeltaIndex]",
    create_pandas_abc_type("ABCTimedeltaIndex", "_typ", ("timedeltaindex",)),
)
ABCPeriodIndex = cast(
    "Type[PeriodIndex]",
    create_pandas_abc_type("ABCPeriodIndex", "_typ", ("periodindex",)),
)
ABCCategoricalIndex = cast(
    "Type[CategoricalIndex]",
    create_pandas_abc_type("ABCCategoricalIndex", "_typ", ("categoricalindex",)),
)
ABCIntervalIndex = cast(
    "Type[IntervalIndex]",
    create_pandas_abc_type("ABCIntervalIndex", "_typ", ("intervalindex",)),
)
ABCIndex = cast(
    "Type[Index]",
    create_pandas_abc_type(
        "ABCIndex",
        "_typ",
        {
            "index",
            "rangeindex",
            "multiindex",
            "datetimeindex",
            "timedeltaindex",
            "periodindex",
            "categoricalindex",
            "intervalindex",
        },
    ),
)


ABCNDFrame = cast(
    "Type[NDFrame]",
    create_pandas_abc_type("ABCNDFrame", "_typ", ("series", "dataframe")),
)
ABCSeries = cast(
    "Type[Series]",
    create_pandas_abc_type("ABCSeries", "_typ", ("series",)),
)
ABCDataFrame = cast(
    "Type[DataFrame]", create_pandas_abc_type("ABCDataFrame", "_typ", ("dataframe",))
)

ABCCategorical = cast(
    "Type[Categorical]",
    create_pandas_abc_type("ABCCategorical", "_typ", ("categorical")),
)
ABCDatetimeArray = cast(
    "Type[DatetimeArray]",
    create_pandas_abc_type("ABCDatetimeArray", "_typ", ("datetimearray")),
)
ABCTimedeltaArray = cast(
    "Type[TimedeltaArray]",
    create_pandas_abc_type("ABCTimedeltaArray", "_typ", ("timedeltaarray")),
)
ABCPeriodArray = cast(
    "Type[PeriodArray]",
    create_pandas_abc_type("ABCPeriodArray", "_typ", ("periodarray",)),
)
ABCExtensionArray = cast(
    "Type[ExtensionArray]",
    create_pandas_abc_type(
        "ABCExtensionArray",
        "_typ",
        # Note: IntervalArray and SparseArray are included bc they have _typ="extension"
        {"extension", "categorical", "periodarray", "datetimearray", "timedeltaarray"},
    ),
)
ABCNumpyExtensionArray = cast(
    "Type[NumpyExtensionArray]",
    create_pandas_abc_type("ABCNumpyExtensionArray", "_typ", ("npy_extension",)),
)
```
