## Supplementary software v0.2.1 for "Virtual control arms for paediatric myopia trials: external validation of axial-elongation models": inference.py

```
""" basic inference routines """

from __future__ import annotations

from collections import abc
from numbers import Number
import re
from re import Pattern
from typing import TYPE_CHECKING

import numpy as np

from pandas._libs import lib

if TYPE_CHECKING:
    from collections.abc import Hashable

    from pandas._typing import TypeGuard

is_bool = lib.is_bool

is_integer = lib.is_integer

is_float = lib.is_float

is_complex = lib.is_complex

is_scalar = lib.is_scalar

is_decimal = lib.is_decimal

is_interval = lib.is_interval

is_list_like = lib.is_list_like

is_iterator = lib.is_iterator


def is_number(obj) -> TypeGuard[Number | np.number]:
    """
    Check if the object is a number.

    Returns True when the object is a number, and False if is not.

    Parameters
    ----------
    obj : any type
        The object to check if is a number.

    Returns
    -------
    bool
        Whether `obj` is a number or not.

    See Also
    --------
    api.types.is_integer: Checks a subgroup of numbers.

    Examples
    --------
    >>> from pandas.api.types import is_number
    >>> is_number(1)
    True
    >>> is_number(7.15)
    True

    Booleans are valid because they are int subclass.

    >>> is_number(False)
    True

    >>> is_number("foo")
    False
    >>> is_number("5")
    False
    """
    return isinstance(obj, (Number, np.number))


def iterable_not_string(obj) -> bool:
    """
    Check if the object is an iterable but not a string.

    Parameters
    ----------
    obj : The object to check.

    Returns
    -------
    is_iter_not_string : bool
        Whether `obj` is a non-string iterable.

    Examples
    --------
    >>> iterable_not_string([1, 2, 3])
    True
    >>> iterable_not_string("foo")
    False
    >>> iterable_not_string(1)
    False
    """
    return isinstance(obj, abc.Iterable) and not isinstance(obj, str)


def is_file_like(obj) -> bool:
    """
    Check if the object is a file-like object.

    For objects to be considered file-like, they must
    be an iterator AND have either a `read` and/or `write`
    method as an attribute.

    Note: file-like objects must be iterable, but
    iterable objects need not be file-like.

    Parameters
    ----------
    obj : The object to check

    Returns
    -------
    bool
        Whether `obj` has file-like properties.

    Examples
    --------
    >>> import io
    >>> from pandas.api.types import is_file_like
    >>> buffer = io.StringIO("data")
    >>> is_file_like(buffer)
    True
    >>> is_file_like([1, 2, 3])
    False
    """
    if not (hasattr(obj, "read") or hasattr(obj, "write")):
        return False

    return bool(hasattr(obj, "__iter__"))


def is_re(obj) -> TypeGuard[Pattern]:
    """
    Check if the object is a regex pattern instance.

    Parameters
    ----------
    obj : The object to check

    Returns
    -------
    bool
        Whether `obj` is a regex pattern.

    Examples
    --------
    >>> from pandas.api.types import is_re
    >>> import re
    >>> is_re(re.compile(".*"))
    True
    >>> is_re("foo")
    False
    """
    return isinstance(obj, Pattern)


def is_re_compilable(obj) -> bool:
    """
    Check if the object can be compiled into a regex pattern instance.

    Parameters
    ----------
    obj : The object to check

    Returns
    -------
    bool
        Whether `obj` can be compiled as a regex pattern.

    Examples
    --------
    >>> from pandas.api.types import is_re_compilable
    >>> is_re_compilable(".*")
    True
    >>> is_re_compilable(1)
    False
    """
    try:
        re.compile(obj)
    except TypeError:
        return False
    else:
        return True


def is_array_like(obj) -> bool:
    """
    Check if the object is array-like.

    For an object to be considered array-like, it must be list-like and
    have a `dtype` attribute.

    Parameters
    ----------
    obj : The object to check

    Returns
    -------
    is_array_like : bool
        Whether `obj` has array-like properties.

    Examples
    --------
    >>> is_array_like(np.array([1, 2, 3]))
    True
    >>> is_array_like(pd.Series(["a", "b"]))
    True
    >>> is_array_like(pd.Index(["2016-01-01"]))
    True
    >>> is_array_like([1, 2, 3])
    False
    >>> is_array_like(("a", "b"))
    False
    """
    return is_list_like(obj) and hasattr(obj, "dtype")


def is_nested_list_like(obj) -> bool:
    """
    Check if the object is list-like, and that all of its elements
    are also list-like.

    Parameters
    ----------
    obj : The object to check

    Returns
    -------
    is_list_like : bool
        Whether `obj` has list-like properties.

    Examples
    --------
    >>> is_nested_list_like([[1, 2, 3]])
    True
    >>> is_nested_list_like([{1, 2, 3}, {1, 2, 3}])
    True
    >>> is_nested_list_like(["foo"])
    False
    >>> is_nested_list_like([])
    False
    >>> is_nested_list_like([[1, 2, 3], 1])
    False

    Notes
    -----
    This won't reliably detect whether a consumable iterator (e. g.
    a generator) is a nested-list-like without consuming the iterator.
    To avoid consuming it, we always return False if the outer container
    doesn't define `__len__`.

    See Also
    --------
    is_list_like
    """
    return (
        is_list_like(obj)
        and hasattr(obj, "__len__")
        and len(obj) > 0
        and all(is_list_like(item) for item in obj)
    )


def is_dict_like(obj) -> bool:
    """
    Check if the object is dict-like.

    Parameters
    ----------
    obj : The object to check

    Returns
    -------
    bool
        Whether `obj` has dict-like properties.

    Examples
    --------
    >>> from pandas.api.types import is_dict_like
    >>> is_dict_like({1: 2})
    True
    >>> is_dict_like([1, 2, 3])
    False
    >>> is_dict_like(dict)
    False
    >>> is_dict_like(dict())
    True
    """
    dict_like_attrs = ("__getitem__", "keys", "__contains__")
    return (
        all(hasattr(obj, attr) for attr in dict_like_attrs)
        # [GH 25196] exclude classes
        and not isinstance(obj, type)
    )


def is_named_tuple(obj) -> bool:
    """
    Check if the object is a named tuple.

    Parameters
    ----------
    obj : The object to check

    Returns
    -------
    bool
        Whether `obj` is a named tuple.

    Examples
    --------
    >>> from collections import namedtuple
    >>> from pandas.api.types import is_named_tuple
    >>> Point = namedtuple("Point", ["x", "y"])
    >>> p = Point(1, 2)
    >>>
    >>> is_named_tuple(p)
    True
    >>> is_named_tuple((1, 2))
    False
    """
    return isinstance(obj, abc.Sequence) and hasattr(obj, "_fields")


def is_hashable(obj) -> TypeGuard[Hashable]:
    """
    Return True if hash(obj) will succeed, False otherwise.

    Some types will pass a test against collections.abc.Hashable but fail when
    they are actually hashed with hash().

    Distinguish between these and other types by trying the call to hash() and
    seeing if they raise TypeError.

    Returns
    -------
    bool

    Examples
    --------
    >>> import collections
    >>> from pandas.api.types import is_hashable
    >>> a = ([],)
    >>> isinstance(a, collections.abc.Hashable)
    True
    >>> is_hashable(a)
    False
    """
    # Unfortunately, we can't use isinstance(obj, collections.abc.Hashable),
    # which can be faster than calling hash. That is because numpy scalars
    # fail this test.

    # Reconsider this decision once this numpy bug is fixed:
    # https://github.com/numpy/numpy/issues/5562

    try:
        hash(obj)
    except TypeError:
        return False
    else:
        return True


def is_sequence(obj) -> bool:
    """
    Check if the object is a sequence of objects.
    String types are not included as sequences here.

    Parameters
    ----------
    obj : The object to check

    Returns
    -------
    is_sequence : bool
        Whether `obj` is a sequence of objects.

    Examples
    --------
    >>> l = [1, 2, 3]
    >>>
    >>> is_sequence(l)
    True
    >>> is_sequence(iter(l))
    False
    """
    try:
        iter(obj)  # Can iterate over it.
        len(obj)  # Has a length associated with it.
        return not isinstance(obj, (str, bytes))
    except (TypeError, AttributeError):
        return False


def is_dataclass(item) -> bool:
    """
    Checks if the object is a data-class instance

    Parameters
    ----------
    item : object

    Returns
    --------
    is_dataclass : bool
        True if the item is an instance of a data-class,
        will return false if you pass the data class itself

    Examples
    --------
    >>> from dataclasses import dataclass
    >>> @dataclass
    ... class Point:
    ...     x: int
    ...     y: int

    >>> is_dataclass(Point)
    False
    >>> is_dataclass(Point(0,2))
    True

    """
    try:
        import dataclasses

        return dataclasses.is_dataclass(item) and not isinstance(item, type)
    except ImportError:
        return False
```
