## Supplementary software v0.2.1 for "Virtual control arms for paediatric myopia trials: external validation of axial-elongation models": missing.py

```
"""
missing types & inference
"""
from __future__ import annotations

from decimal import Decimal
from functools import partial
from typing import (
    TYPE_CHECKING,
    overload,
)
import warnings

import numpy as np

from pandas._config import get_option

from pandas._libs import lib
import pandas._libs.missing as libmissing
from pandas._libs.tslibs import (
    NaT,
    iNaT,
)

from pandas.core.dtypes.common import (
    DT64NS_DTYPE,
    TD64NS_DTYPE,
    ensure_object,
    is_scalar,
    is_string_or_object_np_dtype,
)
from pandas.core.dtypes.dtypes import (
    CategoricalDtype,
    DatetimeTZDtype,
    ExtensionDtype,
    IntervalDtype,
    PeriodDtype,
)
from pandas.core.dtypes.generic import (
    ABCDataFrame,
    ABCExtensionArray,
    ABCIndex,
    ABCMultiIndex,
    ABCSeries,
)
from pandas.core.dtypes.inference import is_list_like

if TYPE_CHECKING:
    from re import Pattern

    from pandas._typing import (
        ArrayLike,
        DtypeObj,
        NDFrame,
        NDFrameT,
        Scalar,
        npt,
    )

    from pandas import Series
    from pandas.core.indexes.base import Index


isposinf_scalar = libmissing.isposinf_scalar
isneginf_scalar = libmissing.isneginf_scalar

nan_checker = np.isnan
INF_AS_NA = False
_dtype_object = np.dtype("object")
_dtype_str = np.dtype(str)


@overload
def isna(obj: Scalar | Pattern) -> bool:
    ...


@overload
def isna(
    obj: ArrayLike | Index | list,
) -> npt.NDArray[np.bool_]:
    ...


@overload
def isna(obj: NDFrameT) -> NDFrameT:
    ...


# handle unions
@overload
def isna(obj: NDFrameT | ArrayLike | Index | list) -> NDFrameT | npt.NDArray[np.bool_]:
    ...


@overload
def isna(obj: object) -> bool | npt.NDArray[np.bool_] | NDFrame:
    ...


def isna(obj: object) -> bool | npt.NDArray[np.bool_] | NDFrame:
    """
    Detect missing values for an array-like object.

    This function takes a scalar or array-like object and indicates
    whether values are missing (``NaN`` in numeric arrays, ``None`` or ``NaN``
    in object arrays, ``NaT`` in datetimelike).

    Parameters
    ----------
    obj : scalar or array-like
        Object to check for null or missing values.

    Returns
    -------
    bool or array-like of bool
        For scalar input, returns a scalar boolean.
        For array input, returns an array of boolean indicating whether each
        corresponding element is missing.

    See Also
    --------
    notna : Boolean inverse of pandas.isna.
    Series.isna : Detect missing values in a Series.
    DataFrame.isna : Detect missing values in a DataFrame.
    Index.isna : Detect missing values in an Index.

    Examples
    --------
    Scalar arguments (including strings) result in a scalar boolean.

    >>> pd.isna('dog')
    False

    >>> pd.isna(pd.NA)
    True

    >>> pd.isna(np.nan)
    True

    ndarrays result in an ndarray of booleans.

    >>> array = np.array([[1, np.nan, 3], [4, 5, np.nan]])
    >>> array
    array([[ 1., nan,  3.],
           [ 4.,  5., nan]])
    >>> pd.isna(array)
    array([[False,  True, False],
           [False, False,  True]])

    For indexes, an ndarray of booleans is returned.

    >>> index = pd.DatetimeIndex(["2017-07-05", "2017-07-06", None,
    ...                           "2017-07-08"])
    >>> index
    DatetimeIndex(['2017-07-05', '2017-07-06', 'NaT', '2017-07-08'],
                  dtype='datetime64[ns]', freq=None)
    >>> pd.isna(index)
    array([False, False,  True, False])

    For Series and DataFrame, the same type is returned, containing booleans.

    >>> df = pd.DataFrame([['ant', 'bee', 'cat'], ['dog', None, 'fly']])
    >>> df
         0     1    2
    0  ant   bee  cat
    1  dog  None  fly
    >>> pd.isna(df)
           0      1      2
    0  False  False  False
    1  False   True  False

    >>> pd.isna(df[1])
    0    False
    1     True
    Name: 1, dtype: bool
    """
    return _isna(obj)


isnull = isna


def _isna(obj, inf_as_na: bool = False):
    """
    Detect missing values, treating None, NaN or NA as null. Infinite
    values will also be treated as null if inf_as_na is True.

    Parameters
    ----------
    obj: ndarray or object value
        Input array or scalar value.
    inf_as_na: bool
        Whether to treat infinity as null.

    Returns
    -------
    boolean ndarray or boolean
    """
    if is_scalar(obj):
        return libmissing.checknull(obj, inf_as_na=inf_as_na)
    elif isinstance(obj, ABCMultiIndex):
        raise NotImplementedError("isna is not defined for MultiIndex")
    elif isinstance(obj, type):
        return False
    elif isinstance(obj, (np.ndarray, ABCExtensionArray)):
        return _isna_array(obj, inf_as_na=inf_as_na)
    elif isinstance(obj, ABCIndex):
        # Try to use cached isna, which also short-circuits for integer dtypes
        #  and avoids materializing RangeIndex._values
        if not obj._can_hold_na:
            return obj.isna()
        return _isna_array(obj._values, inf_as_na=inf_as_na)

    elif isinstance(obj, ABCSeries):
        result = _isna_array(obj._values, inf_as_na=inf_as_na)
        # box
        result = obj._constructor(result, index=obj.index, name=obj.name, copy=False)
        return result
    elif isinstance(obj, ABCDataFrame):
        return obj.isna()
    elif isinstance(obj, list):
        return _isna_array(np.asarray(obj, dtype=object), inf_as_na=inf_as_na)
    elif hasattr(obj, "__array__"):
        return _isna_array(np.asarray(obj), inf_as_na=inf_as_na)
    else:
        return False


def _use_inf_as_na(key) -> None:
    """
    Option change callback for na/inf behaviour.

    Choose which replacement for numpy.isnan / -numpy.isfinite is used.

    Parameters
    ----------
    flag: bool
        True means treat None, NaN, INF, -INF as null (old way),
        False means None and NaN are null, but INF, -INF are not null
        (new way).

    Notes
    -----
    This approach to setting global module values is discussed and
    approved here:

    * https://stackoverflow.com/questions/4859217/
      programmatically-creating-variables-in-python/4859312#4859312
    """
    inf_as_na = get_option(key)
    globals()["_isna"] = partial(_isna, inf_as_na=inf_as_na)
    if inf_as_na:
        globals()["nan_checker"] = lambda x: ~np.isfinite(x)
        globals()["INF_AS_NA"] = True
    else:
        globals()["nan_checker"] = np.isnan
        globals()["INF_AS_NA"] = False


def _isna_array(values: ArrayLike, inf_as_na: bool = False):
    """
    Return an array indicating which values of the input array are NaN / NA.

    Parameters
    ----------
    obj: ndarray or ExtensionArray
        The input array whose elements are to be checked.
    inf_as_na: bool
        Whether or not to treat infinite values as NA.

    Returns
    -------
    array-like
        Array of boolean values denoting the NA status of each element.
    """
    dtype = values.dtype

    if not isinstance(values, np.ndarray):
        # i.e. ExtensionArray
        if inf_as_na and isinstance(dtype, CategoricalDtype):
            result = libmissing.isnaobj(values.to_numpy(), inf_as_na=inf_as_na)
        else:
            # error: Incompatible types in assignment (expression has type
            # "Union[ndarray[Any, Any], ExtensionArraySupportsAnyAll]", variable has
            # type "ndarray[Any, dtype[bool_]]")
            result = values.isna()  # type: ignore[assignment]
    elif isinstance(values, np.rec.recarray):
        # GH 48526
        result = _isna_recarray_dtype(values, inf_as_na=inf_as_na)
    elif is_string_or_object_np_dtype(values.dtype):
        result = _isna_string_dtype(values, inf_as_na=inf_as_na)
    elif dtype.kind in "mM":
        # this is the NaT pattern
        result = values.view("i8") == iNaT
    else:
        if inf_as_na:
            result = ~np.isfinite(values)
        else:
            result = np.isnan(values)

    return result


def _isna_string_dtype(values: np.ndarray, inf_as_na: bool) -> npt.NDArray[np.bool_]:
    # Working around NumPy ticket 1542
    dtype = values.dtype

    if dtype.kind in ("S", "U"):
        result = np.zeros(values.shape, dtype=bool)
    else:
        if values.ndim in {1, 2}:
            result = libmissing.isnaobj(values, inf_as_na=inf_as_na)
        else:
            # 0-D, reached via e.g. mask_missing
            result = libmissing.isnaobj(values.ravel(), inf_as_na=inf_as_na)
            result = result.reshape(values.shape)

    return result


def _has_record_inf_value(record_as_array: np.ndarray) -> np.bool_:
    is_inf_in_record = np.zeros(len(record_as_array), dtype=bool)
    for i, value in enumerate(record_as_array):
        is_element_inf = False
        try:
            is_element_inf = np.isinf(value)
        except TypeError:
            is_element_inf = False
        is_inf_in_record[i] = is_element_inf

    return np.any(is_inf_in_record)


def _isna_recarray_dtype(
    values: np.rec.recarray, inf_as_na: bool
) -> npt.NDArray[np.bool_]:
    result = np.zeros(values.shape, dtype=bool)
    for i, record in enumerate(values):
        record_as_array = np.array(record.tolist())
        does_record_contain_nan = isna_all(record_as_array)
        does_record_contain_inf = False
        if inf_as_na:
            does_record_contain_inf = bool(_has_record_inf_value(record_as_array))
        result[i] = np.any(
            np.logical_or(does_record_contain_nan, does_record_contain_inf)
        )

    return result


@overload
def notna(obj: Scalar) -> bool:
    ...


@overload
def notna(
    obj: ArrayLike | Index | list,
) -> npt.NDArray[np.bool_]:
    ...


@overload
def notna(obj: NDFrameT) -> NDFrameT:
    ...


# handle unions
@overload
def notna(obj: NDFrameT | ArrayLike | Index | list) -> NDFrameT | npt.NDArray[np.bool_]:
    ...


@overload
def notna(obj: object) -> bool | npt.NDArray[np.bool_] | NDFrame:
    ...


def notna(obj: object) -> bool | npt.NDArray[np.bool_] | NDFrame:
    """
    Detect non-missing values for an array-like object.

    This function takes a scalar or array-like object and indicates
    whether values are valid (not missing, which is ``NaN`` in numeric
    arrays, ``None`` or ``NaN`` in object arrays, ``NaT`` in datetimelike).

    Parameters
    ----------
    obj : array-like or object value
        Object to check for *not* null or *non*-missing values.

    Returns
    -------
    bool or array-like of bool
        For scalar input, returns a scalar boolean.
        For array input, returns an array of boolean indicating whether each
        corresponding element is valid.

    See Also
    --------
    isna : Boolean inverse of pandas.notna.
    Series.notna : Detect valid values in a Series.
    DataFrame.notna : Detect valid values in a DataFrame.
    Index.notna : Detect valid values in an Index.

    Examples
    --------
    Scalar arguments (including strings) result in a scalar boolean.

    >>> pd.notna('dog')
    True

    >>> pd.notna(pd.NA)
    False

    >>> pd.notna(np.nan)
    False

    ndarrays result in an ndarray of booleans.

    >>> array = np.array([[1, np.nan, 3], [4, 5, np.nan]])
    >>> array
    array([[ 1., nan,  3.],
           [ 4.,  5., nan]])
    >>> pd.notna(array)
    array([[ True, False,  True],
           [ True,  True, False]])

    For indexes, an ndarray of booleans is returned.

    >>> index = pd.DatetimeIndex(["2017-07-05", "2017-07-06", None,
    ...                          "2017-07-08"])
    >>> index
    DatetimeIndex(['2017-07-05', '2017-07-06', 'NaT', '2017-07-08'],
                  dtype='datetime64[ns]', freq=None)
    >>> pd.notna(index)
    array([ True,  True, False,  True])

    For Series and DataFrame, the same type is returned, containing booleans.

    >>> df = pd.DataFrame([['ant', 'bee', 'cat'], ['dog', None, 'fly']])
    >>> df
         0     1    2
    0  ant   bee  cat
    1  dog  None  fly
    >>> pd.notna(df)
          0      1     2
    0  True   True  True
    1  True  False  True

    >>> pd.notna(df[1])
    0     True
    1    False
    Name: 1, dtype: bool
    """
    res = isna(obj)
    if isinstance(res, bool):
        return not res
    return ~res


notnull = notna


def array_equivalent(
    left,
    right,
    strict_nan: bool = False,
    dtype_equal: bool = False,
) -> bool:
    """
    True if two arrays, left and right, have equal non-NaN elements, and NaNs
    in corresponding locations.  False otherwise. It is assumed that left and
    right are NumPy arrays of the same dtype. The behavior of this function
    (particularly with respect to NaNs) is not defined if the dtypes are
    different.

    Parameters
    ----------
    left, right : ndarrays
    strict_nan : bool, default False
        If True, consider NaN and None to be different.
    dtype_equal : bool, default False
        Whether `left` and `right` are known to have the same dtype
        according to `is_dtype_equal`. Some methods like `BlockManager.equals`.
        require that the dtypes match. Setting this to ``True`` can improve
        performance, but will give different results for arrays that are
        equal but different dtypes.

    Returns
    -------
    b : bool
        Returns True if the arrays are equivalent.

    Examples
    --------
    >>> array_equivalent(
    ...     np.array([1, 2, np.nan]),
    ...     np.array([1, 2, np.nan]))
    True
    >>> array_equivalent(
    ...     np.array([1, np.nan, 2]),
    ...     np.array([1, 2, np.nan]))
    False
    """
    left, right = np.asarray(left), np.asarray(right)

    # shape compat
    if left.shape != right.shape:
        return False

    if dtype_equal:
        # fastpath when we require that the dtypes match (Block.equals)
        if left.dtype.kind in "fc":
            return _array_equivalent_float(left, right)
        elif left.dtype.kind in "mM":
            return _array_equivalent_datetimelike(left, right)
        elif is_string_or_object_np_dtype(left.dtype):
            # TODO: fastpath for pandas' StringDtype
            return _array_equivalent_object(left, right, strict_nan)
        else:
            return np.array_equal(left, right)

    # Slow path when we allow comparing different dtypes.
    # Object arrays can contain None, NaN and NaT.
    # string dtypes must be come to this path for NumPy 1.7.1 compat
    if left.dtype.kind in "OSU" or right.dtype.kind in "OSU":
        # Note: `in "OSU"` is non-trivially faster than `in ["O", "S", "U"]`
        #  or `in ("O", "S", "U")`
        return _array_equivalent_object(left, right, strict_nan)

    # NaNs can occur in float and complex arrays.
    if left.dtype.kind in "fc":
        if not (left.size and right.size):
            return True
        return ((left == right) | (isna(left) & isna(right))).all()

    elif left.dtype.kind in "mM" or right.dtype.kind in "mM":
        # datetime64, timedelta64, Period
        if left.dtype != right.dtype:
            return False

        left = left.view("i8")
        right = right.view("i8")

    # if we have structured dtypes, compare first
    if (
        left.dtype.type is np.void or right.dtype.type is np.void
    ) and left.dtype != right.dtype:
        return False

    return np.array_equal(left, right)


def _array_equivalent_float(left: np.ndarray, right: np.ndarray) -> bool:
    return bool(((left == right) | (np.isnan(left) & np.isnan(right))).all())


def _array_equivalent_datetimelike(left: np.ndarray, right: np.ndarray):
    return np.array_equal(left.view("i8"), right.view("i8"))


def _array_equivalent_object(left: np.ndarray, right: np.ndarray, strict_nan: bool):
    left = ensure_object(left)
    right = ensure_object(right)

    mask: npt.NDArray[np.bool_] | None = None
    if strict_nan:
        mask = isna(left) & isna(right)
        if not mask.any():
            mask = None

    try:
        if mask is None:
            return lib.array_equivalent_object(left, right)
        if not lib.array_equivalent_object(left[~mask], right[~mask]):
            return False
        left_remaining = left[mask]
        right_remaining = right[mask]
    except ValueError:
        # can raise a ValueError if left and right cannot be
        # compared (e.g. nested arrays)
        left_remaining = left
        right_remaining = right

    for left_value, right_value in zip(left_remaining, right_remaining):
        if left_value is NaT and right_value is not NaT:
            return False

        elif left_value is libmissing.NA and right_value is not libmissing.NA:
            return False

        elif isinstance(left_value, float) and np.isnan(left_value):
            if not isinstance(right_value, float) or not np.isnan(right_value):
                return False
        else:
            with warnings.catch_warnings():
                # suppress numpy's "elementwise comparison failed"
                warnings.simplefilter("ignore", DeprecationWarning)
                try:
                    if np.any(np.asarray(left_value != right_value)):
                        return False
                except TypeError as err:
                    if "boolean value of NA is ambiguous" in str(err):
                        return False
                    raise
                except ValueError:
                    # numpy can raise a ValueError if left and right cannot be
                    # compared (e.g. nested arrays)
                    return False
    return True


def array_equals(left: ArrayLike, right: ArrayLike) -> bool:
    """
    ExtensionArray-compatible implementation of array_equivalent.
    """
    if left.dtype != right.dtype:
        return False
    elif isinstance(left, ABCExtensionArray):
        return left.equals(right)
    else:
        return array_equivalent(left, right, dtype_equal=True)


def infer_fill_value(val):
    """
    infer the fill value for the nan/NaT from the provided
    scalar/ndarray/list-like if we are a NaT, return the correct dtyped
    element to provide proper block construction
    """
    if not is_list_like(val):
        val = [val]
    val = np.asarray(val)
    if val.dtype.kind in "mM":
        return np.array("NaT", dtype=val.dtype)
    elif val.dtype == object:
        dtype = lib.infer_dtype(ensure_object(val), skipna=False)
        if dtype in ["datetime", "datetime64"]:
            return np.array("NaT", dtype=DT64NS_DTYPE)
        elif dtype in ["timedelta", "timedelta64"]:
            return np.array("NaT", dtype=TD64NS_DTYPE)
        return np.array(np.nan, dtype=object)
    elif val.dtype.kind == "U":
        return np.array(np.nan, dtype=val.dtype)
    return np.nan


def construct_1d_array_from_inferred_fill_value(
    value: object, length: int
) -> ArrayLike:
    # Find our empty_value dtype by constructing an array
    #  from our value and doing a .take on it
    from pandas.core.algorithms import take_nd
    from pandas.core.construction import sanitize_array
    from pandas.core.indexes.base import Index

    arr = sanitize_array(value, Index(range(1)), copy=False)
    taker = -1 * np.ones(length, dtype=np.intp)
    return take_nd(arr, taker)


def maybe_fill(arr: np.ndarray) -> np.ndarray:
    """
    Fill numpy.ndarray with NaN, unless we have a integer or boolean dtype.
    """
    if arr.dtype.kind not in "iub":
        arr.fill(np.nan)
    return arr


def na_value_for_dtype(dtype: DtypeObj, compat: bool = True):
    """
    Return a dtype compat na value

    Parameters
    ----------
    dtype : string / dtype
    compat : bool, default True

    Returns
    -------
    np.dtype or a pandas dtype

    Examples
    --------
    >>> na_value_for_dtype(np.dtype('int64'))
    0
    >>> na_value_for_dtype(np.dtype('int64'), compat=False)
    nan
    >>> na_value_for_dtype(np.dtype('float64'))
    nan
    >>> na_value_for_dtype(np.dtype('bool'))
    False
    >>> na_value_for_dtype(np.dtype('datetime64[ns]'))
    numpy.datetime64('NaT')
    """

    if isinstance(dtype, ExtensionDtype):
        return dtype.na_value
    elif dtype.kind in "mM":
        unit = np.datetime_data(dtype)[0]
        return dtype.type("NaT", unit)
    elif dtype.kind == "f":
        return np.nan
    elif dtype.kind in "iu":
        if compat:
            return 0
        return np.nan
    elif dtype.kind == "b":
        if compat:
            return False
        return np.nan
    return np.nan


def remove_na_arraylike(arr: Series | Index | np.ndarray):
    """
    Return array-like containing only true/non-NaN values, possibly empty.
    """
    if isinstance(arr.dtype, ExtensionDtype):
        return arr[notna(arr)]
    else:
        return arr[notna(np.asarray(arr))]


def is_valid_na_for_dtype(obj, dtype: DtypeObj) -> bool:
    """
    isna check that excludes incompatible dtypes

    Parameters
    ----------
    obj : object
    dtype : np.datetime64, np.timedelta64, DatetimeTZDtype, or PeriodDtype

    Returns
    -------
    bool
    """
    if not lib.is_scalar(obj) or not isna(obj):
        return False
    elif dtype.kind == "M":
        if isinstance(dtype, np.dtype):
            # i.e. not tzaware
            return not isinstance(obj, (np.timedelta64, Decimal))
        # we have to rule out tznaive dt64("NaT")
        return not isinstance(obj, (np.timedelta64, np.datetime64, Decimal))
    elif dtype.kind == "m":
        return not isinstance(obj, (np.datetime64, Decimal))
    elif dtype.kind in "iufc":
        # Numeric
        return obj is not NaT and not isinstance(obj, (np.datetime64, np.timedelta64))
    elif dtype.kind == "b":
        # We allow pd.NA, None, np.nan in BooleanArray (same as IntervalDtype)
        return lib.is_float(obj) or obj is None or obj is libmissing.NA

    elif dtype == _dtype_str:
        # numpy string dtypes to avoid float np.nan
        return not isinstance(obj, (np.datetime64, np.timedelta64, Decimal, float))

    elif dtype == _dtype_object:
        # This is needed for Categorical, but is kind of weird
        return True

    elif isinstance(dtype, PeriodDtype):
        return not isinstance(obj, (np.datetime64, np.timedelta64, Decimal))

    elif isinstance(dtype, IntervalDtype):
        return lib.is_float(obj) or obj is None or obj is libmissing.NA

    elif isinstance(dtype, CategoricalDtype):
        return is_valid_na_for_dtype(obj, dtype.categories.dtype)

    # fallback, default to allowing NaN, None, NA, NaT
    return not isinstance(obj, (np.datetime64, np.timedelta64, Decimal))


def isna_all(arr: ArrayLike) -> bool:
    """
    Optimized equivalent to isna(arr).all()
    """
    total_len = len(arr)

    # Usually it's enough to check but a small fraction of values to see if
    #  a block is NOT null, chunks should help in such cases.
    #  parameters 1000 and 40 were chosen arbitrarily
    chunk_len = max(total_len // 40, 1000)

    dtype = arr.dtype
    if lib.is_np_dtype(dtype, "f"):
        checker = nan_checker

    elif (lib.is_np_dtype(dtype, "mM")) or isinstance(
        dtype, (DatetimeTZDtype, PeriodDtype)
    ):
        # error: Incompatible types in assignment (expression has type
        # "Callable[[Any], Any]", variable has type "ufunc")
        checker = lambda x: np.asarray(x.view("i8")) == iNaT  # type: ignore[assignment]

    else:
        # error: Incompatible types in assignment (expression has type "Callable[[Any],
        # Any]", variable has type "ufunc")
        checker = lambda x: _isna_array(  # type: ignore[assignment]
            x, inf_as_na=INF_AS_NA
        )

    return all(
        checker(arr[i : i + chunk_len]).all() for i in range(0, total_len, chunk_len)
    )
```
