## Supplementary software v0.2.1 for "Virtual control arms for paediatric myopia trials: external validation of axial-elongation models": flags.py

```
from __future__ import annotations

from typing import TYPE_CHECKING
import weakref

if TYPE_CHECKING:
    from pandas.core.generic import NDFrame


class Flags:
    """
    Flags that apply to pandas objects.

    Parameters
    ----------
    obj : Series or DataFrame
        The object these flags are associated with.
    allows_duplicate_labels : bool, default True
        Whether to allow duplicate labels in this object. By default,
        duplicate labels are permitted. Setting this to ``False`` will
        cause an :class:`errors.DuplicateLabelError` to be raised when
        `index` (or columns for DataFrame) is not unique, or any
        subsequent operation on introduces duplicates.
        See :ref:`duplicates.disallow` for more.

        .. warning::

           This is an experimental feature. Currently, many methods fail to
           propagate the ``allows_duplicate_labels`` value. In future versions
           it is expected that every method taking or returning one or more
           DataFrame or Series objects will propagate ``allows_duplicate_labels``.

    Examples
    --------
    Attributes can be set in two ways:

    >>> df = pd.DataFrame()
    >>> df.flags
    <Flags(allows_duplicate_labels=True)>
    >>> df.flags.allows_duplicate_labels = False
    >>> df.flags
    <Flags(allows_duplicate_labels=False)>

    >>> df.flags['allows_duplicate_labels'] = True
    >>> df.flags
    <Flags(allows_duplicate_labels=True)>
    """

    _keys: set[str] = {"allows_duplicate_labels"}

    def __init__(self, obj: NDFrame, *, allows_duplicate_labels: bool) -> None:
        self._allows_duplicate_labels = allows_duplicate_labels
        self._obj = weakref.ref(obj)

    @property
    def allows_duplicate_labels(self) -> bool:
        """
        Whether this object allows duplicate labels.

        Setting ``allows_duplicate_labels=False`` ensures that the
        index (and columns of a DataFrame) are unique. Most methods
        that accept and return a Series or DataFrame will propagate
        the value of ``allows_duplicate_labels``.

        See :ref:`duplicates` for more.

        See Also
        --------
        DataFrame.attrs : Set global metadata on this object.
        DataFrame.set_flags : Set global flags on this object.

        Examples
        --------
        >>> df = pd.DataFrame({"A": [1, 2]}, index=['a', 'a'])
        >>> df.flags.allows_duplicate_labels
        True
        >>> df.flags.allows_duplicate_labels = False
        Traceback (most recent call last):
            ...
        pandas.errors.DuplicateLabelError: Index has duplicates.
              positions
        label
        a        [0, 1]
        """
        return self._allows_duplicate_labels

    @allows_duplicate_labels.setter
    def allows_duplicate_labels(self, value: bool) -> None:
        value = bool(value)
        obj = self._obj()
        if obj is None:
            raise ValueError("This flag's object has been deleted.")

        if not value:
            for ax in obj.axes:
                ax._maybe_check_unique()

        self._allows_duplicate_labels = value

    def __getitem__(self, key: str):
        if key not in self._keys:
            raise KeyError(key)

        return getattr(self, key)

    def __setitem__(self, key: str, value) -> None:
        if key not in self._keys:
            raise ValueError(f"Unknown flag {key}. Must be one of {self._keys}")
        setattr(self, key, value)

    def __repr__(self) -> str:
        return f"<Flags(allows_duplicate_labels={self.allows_duplicate_labels})>"

    def __eq__(self, other) -> bool:
        if isinstance(other, type(self)):
            return self.allows_duplicate_labels == other.allows_duplicate_labels
        return False
```
