## Supplementary software v0.2.1 for "Virtual control arms for paediatric myopia trials: external validation of axial-elongation models": frame.py

````
"""
DataFrame
---------
An efficient 2D container for potentially mixed-type time series or other
labeled data series.

Similar to its R counterpart, data.frame, except providing automatic data
alignment and a host of useful data manipulation methods having to do with the
labeling information
"""
from __future__ import annotations

import collections
from collections import abc
from collections.abc import (
    Hashable,
    Iterable,
    Iterator,
    Mapping,
    Sequence,
)
import functools
from inspect import signature
from io import StringIO
import itertools
import operator
import sys
from textwrap import dedent
from typing import (
    TYPE_CHECKING,
    Any,
    Callable,
    Literal,
    cast,
    overload,
)
import warnings

import numpy as np
from numpy import ma

from pandas._config import (
    get_option,
    using_copy_on_write,
    warn_copy_on_write,
)
from pandas._config.config import _get_option

from pandas._libs import (
    algos as libalgos,
    lib,
    properties,
)
from pandas._libs.hashtable import duplicated
from pandas._libs.lib import is_range_indexer
from pandas.compat import PYPY
from pandas.compat._constants import REF_COUNT
from pandas.compat._optional import import_optional_dependency
from pandas.compat.numpy import function as nv
from pandas.errors import (
    ChainedAssignmentError,
    InvalidIndexError,
    _chained_assignment_method_msg,
    _chained_assignment_msg,
    _chained_assignment_warning_method_msg,
    _chained_assignment_warning_msg,
)
from pandas.util._decorators import (
    Appender,
    Substitution,
    deprecate_nonkeyword_arguments,
    doc,
)
from pandas.util._exceptions import (
    find_stack_level,
    rewrite_warning,
)
from pandas.util._validators import (
    validate_ascending,
    validate_bool_kwarg,
    validate_percentile,
)

from pandas.core.dtypes.cast import (
    LossySetitemError,
    can_hold_element,
    construct_1d_arraylike_from_scalar,
    construct_2d_arraylike_from_scalar,
    find_common_type,
    infer_dtype_from_scalar,
    invalidate_string_dtypes,
    maybe_box_native,
    maybe_downcast_to_dtype,
)
from pandas.core.dtypes.common import (
    infer_dtype_from_object,
    is_1d_only_ea_dtype,
    is_array_like,
    is_bool_dtype,
    is_dataclass,
    is_dict_like,
    is_float,
    is_float_dtype,
    is_hashable,
    is_integer,
    is_integer_dtype,
    is_iterator,
    is_list_like,
    is_scalar,
    is_sequence,
    needs_i8_conversion,
    pandas_dtype,
)
from pandas.core.dtypes.concat import concat_compat
from pandas.core.dtypes.dtypes import (
    ArrowDtype,
    BaseMaskedDtype,
    ExtensionDtype,
)
from pandas.core.dtypes.missing import (
    isna,
    notna,
)

from pandas.core import (
    algorithms,
    common as com,
    nanops,
    ops,
    roperator,
)
from pandas.core.accessor import CachedAccessor
from pandas.core.apply import reconstruct_and_relabel_result
from pandas.core.array_algos.take import take_2d_multi
from pandas.core.arraylike import OpsMixin
from pandas.core.arrays import (
    BaseMaskedArray,
    DatetimeArray,
    ExtensionArray,
    PeriodArray,
    TimedeltaArray,
)
from pandas.core.arrays.sparse import SparseFrameAccessor
from pandas.core.construction import (
    ensure_wrapped_if_datetimelike,
    sanitize_array,
    sanitize_masked_array,
)
from pandas.core.generic import (
    NDFrame,
    make_doc,
)
from pandas.core.indexers import check_key_length
from pandas.core.indexes.api import (
    DatetimeIndex,
    Index,
    PeriodIndex,
    default_index,
    ensure_index,
    ensure_index_from_sequences,
)
from pandas.core.indexes.multi import (
    MultiIndex,
    maybe_droplevels,
)
from pandas.core.indexing import (
    check_bool_indexer,
    check_dict_or_set_indexers,
)
from pandas.core.internals import (
    ArrayManager,
    BlockManager,
)
from pandas.core.internals.construction import (
    arrays_to_mgr,
    dataclasses_to_dicts,
    dict_to_mgr,
    mgr_to_mgr,
    ndarray_to_mgr,
    nested_data_to_arrays,
    rec_array_to_mgr,
    reorder_arrays,
    to_arrays,
    treat_as_nested,
)
from pandas.core.methods import selectn
from pandas.core.reshape.melt import melt
from pandas.core.series import Series
from pandas.core.shared_docs import _shared_docs
from pandas.core.sorting import (
    get_group_index,
    lexsort_indexer,
    nargsort,
)

from pandas.io.common import get_handle
from pandas.io.formats import (
    console,
    format as fmt,
)
from pandas.io.formats.info import (
    INFO_DOCSTRING,
    DataFrameInfo,
    frame_sub_kwargs,
)
import pandas.plotting

if TYPE_CHECKING:
    import datetime

    from pandas._libs.internals import BlockValuesRefs
    from pandas._typing import (
        AggFuncType,
        AnyAll,
        AnyArrayLike,
        ArrayLike,
        Axes,
        Axis,
        AxisInt,
        ColspaceArgType,
        CompressionOptions,
        CorrelationMethod,
        DropKeep,
        Dtype,
        DtypeObj,
        FilePath,
        FloatFormatType,
        FormattersType,
        Frequency,
        FromDictOrient,
        IgnoreRaise,
        IndexKeyFunc,
        IndexLabel,
        JoinValidate,
        Level,
        MergeHow,
        MergeValidate,
        MutableMappingT,
        NaAction,
        NaPosition,
        NsmallestNlargestKeep,
        PythonFuncType,
        QuantileInterpolation,
        ReadBuffer,
        ReindexMethod,
        Renamer,
        Scalar,
        Self,
        SequenceNotStr,
        SortKind,
        StorageOptions,
        Suffixes,
        ToGbqIfexist,
        ToStataByteorder,
        ToTimestampHow,
        UpdateJoin,
        ValueKeyFunc,
        WriteBuffer,
        XMLParsers,
        npt,
    )

    from pandas.core.groupby.generic import DataFrameGroupBy
    from pandas.core.interchange.dataframe_protocol import DataFrame as DataFrameXchg
    from pandas.core.internals import SingleDataManager

    from pandas.io.formats.style import Styler

# ---------------------------------------------------------------------
# Docstring templates

_shared_doc_kwargs = {
    "axes": "index, columns",
    "klass": "DataFrame",
    "axes_single_arg": "{0 or 'index', 1 or 'columns'}",
    "axis": """axis : {0 or 'index', 1 or 'columns'}, default 0
        If 0 or 'index': apply function to each column.
        If 1 or 'columns': apply function to each row.""",
    "inplace": """
    inplace : bool, default False
        Whether to modify the DataFrame rather than creating a new one.""",
    "optional_by": """
by : str or list of str
    Name or list of names to sort by.

    - if `axis` is 0 or `'index'` then `by` may contain index
      levels and/or column labels.
    - if `axis` is 1 or `'columns'` then `by` may contain column
      levels and/or index labels.""",
    "optional_reindex": """
labels : array-like, optional
    New labels / index to conform the axis specified by 'axis' to.
index : array-like, optional
    New labels for the index. Preferably an Index object to avoid
    duplicating data.
columns : array-like, optional
    New labels for the columns. Preferably an Index object to avoid
    duplicating data.
axis : int or str, optional
    Axis to target. Can be either the axis name ('index', 'columns')
    or number (0, 1).""",
}

_merge_doc = """
Merge DataFrame or named Series objects with a database-style join.

A named Series object is treated as a DataFrame with a single named column.

The join is done on columns or indexes. If joining columns on
columns, the DataFrame indexes *will be ignored*. Otherwise if joining indexes
on indexes or indexes on a column or columns, the index will be passed on.
When performing a cross merge, no column specifications to merge on are
allowed.

.. warning::

    If both key columns contain rows where the key is a null value, those
    rows will be matched against each other. This is different from usual SQL
    join behaviour and can lead to unexpected results.

Parameters
----------%s
right : DataFrame or named Series
    Object to merge with.
how : {'left', 'right', 'outer', 'inner', 'cross'}, default 'inner'
    Type of merge to be performed.

    * left: use only keys from left frame, similar to a SQL left outer join;
      preserve key order.
    * right: use only keys from right frame, similar to a SQL right outer join;
      preserve key order.
    * outer: use union of keys from both frames, similar to a SQL full outer
      join; sort keys lexicographically.
    * inner: use intersection of keys from both frames, similar to a SQL inner
      join; preserve the order of the left keys.
    * cross: creates the cartesian product from both frames, preserves the order
      of the left keys.
on : label or list
    Column or index level names to join on. These must be found in both
    DataFrames. If `on` is None and not merging on indexes then this defaults
    to the intersection of the columns in both DataFrames.
left_on : label or list, or array-like
    Column or index level names to join on in the left DataFrame. Can also
    be an array or list of arrays of the length of the left DataFrame.
    These arrays are treated as if they are columns.
right_on : label or list, or array-like
    Column or index level names to join on in the right DataFrame. Can also
    be an array or list of arrays of the length of the right DataFrame.
    These arrays are treated as if they are columns.
left_index : bool, default False
    Use the index from the left DataFrame as the join key(s). If it is a
    MultiIndex, the number of keys in the other DataFrame (either the index
    or a number of columns) must match the number of levels.
right_index : bool, default False
    Use the index from the right DataFrame as the join key. Same caveats as
    left_index.
sort : bool, default False
    Sort the join keys lexicographically in the result DataFrame. If False,
    the order of the join keys depends on the join type (how keyword).
suffixes : list-like, default is ("_x", "_y")
    A length-2 sequence where each element is optionally a string
    indicating the suffix to add to overlapping column names in
    `left` and `right` respectively. Pass a value of `None` instead
    of a string to indicate that the column name from `left` or
    `right` should be left as-is, with no suffix. At least one of the
    values must not be None.
copy : bool, default True
    If False, avoid copy if possible.

    .. note::
        The `copy` keyword will change behavior in pandas 3.0.
        `Copy-on-Write
        <https://pandas.pydata.org/docs/dev/user_guide/copy_on_write.html>`__
        will be enabled by default, which means that all methods with a
        `copy` keyword will use a lazy copy mechanism to defer the copy and
        ignore the `copy` keyword. The `copy` keyword will be removed in a
        future version of pandas.

        You can already get the future behavior and improvements through
        enabling copy on write ``pd.options.mode.copy_on_write = True``
indicator : bool or str, default False
    If True, adds a column to the output DataFrame called "_merge" with
    information on the source of each row. The column can be given a different
    name by providing a string argument. The column will have a Categorical
    type with the value of "left_only" for observations whose merge key only
    appears in the left DataFrame, "right_only" for observations
    whose merge key only appears in the right DataFrame, and "both"
    if the observation's merge key is found in both DataFrames.

validate : str, optional
    If specified, checks if merge is of specified type.

    * "one_to_one" or "1:1": check if merge keys are unique in both
      left and right datasets.
    * "one_to_many" or "1:m": check if merge keys are unique in left
      dataset.
    * "many_to_one" or "m:1": check if merge keys are unique in right
      dataset.
    * "many_to_many" or "m:m": allowed, but does not result in checks.

Returns
-------
DataFrame
    A DataFrame of the two merged objects.

See Also
--------
merge_ordered : Merge with optional filling/interpolation.
merge_asof : Merge on nearest keys.
DataFrame.join : Similar method using indices.

Examples
--------
>>> df1 = pd.DataFrame({'lkey': ['foo', 'bar', 'baz', 'foo'],
...                     'value': [1, 2, 3, 5]})
>>> df2 = pd.DataFrame({'rkey': ['foo', 'bar', 'baz', 'foo'],
...                     'value': [5, 6, 7, 8]})
>>> df1
    lkey value
0   foo      1
1   bar      2
2   baz      3
3   foo      5
>>> df2
    rkey value
0   foo      5
1   bar      6
2   baz      7
3   foo      8

Merge df1 and df2 on the lkey and rkey columns. The value columns have
the default suffixes, _x and _y, appended.

>>> df1.merge(df2, left_on='lkey', right_on='rkey')
  lkey  value_x rkey  value_y
0  foo        1  foo        5
1  foo        1  foo        8
2  bar        2  bar        6
3  baz        3  baz        7
4  foo        5  foo        5
5  foo        5  foo        8

Merge DataFrames df1 and df2 with specified left and right suffixes
appended to any overlapping columns.

>>> df1.merge(df2, left_on='lkey', right_on='rkey',
...           suffixes=('_left', '_right'))
  lkey  value_left rkey  value_right
0  foo           1  foo            5
1  foo           1  foo            8
2  bar           2  bar            6
3  baz           3  baz            7
4  foo           5  foo            5
5  foo           5  foo            8

Merge DataFrames df1 and df2, but raise an exception if the DataFrames have
any overlapping columns.

>>> df1.merge(df2, left_on='lkey', right_on='rkey', suffixes=(False, False))
Traceback (most recent call last):
...
ValueError: columns overlap but no suffix specified:
    Index(['value'], dtype='object')

>>> df1 = pd.DataFrame({'a': ['foo', 'bar'], 'b': [1, 2]})
>>> df2 = pd.DataFrame({'a': ['foo', 'baz'], 'c': [3, 4]})
>>> df1
      a  b
0   foo  1
1   bar  2
>>> df2
      a  c
0   foo  3
1   baz  4

>>> df1.merge(df2, how='inner', on='a')
      a  b  c
0   foo  1  3

>>> df1.merge(df2, how='left', on='a')
      a  b  c
0   foo  1  3.0
1   bar  2  NaN

>>> df1 = pd.DataFrame({'left': ['foo', 'bar']})
>>> df2 = pd.DataFrame({'right': [7, 8]})
>>> df1
    left
0   foo
1   bar
>>> df2
    right
0   7
1   8

>>> df1.merge(df2, how='cross')
   left  right
0   foo      7
1   foo      8
2   bar      7
3   bar      8
"""


# -----------------------------------------------------------------------
# DataFrame class


class DataFrame(NDFrame, OpsMixin):
    """
    Two-dimensional, size-mutable, potentially heterogeneous tabular data.

    Data structure also contains labeled axes (rows and columns).
    Arithmetic operations align on both row and column labels. Can be
    thought of as a dict-like container for Series objects. The primary
    pandas data structure.

    Parameters
    ----------
    data : ndarray (structured or homogeneous), Iterable, dict, or DataFrame
        Dict can contain Series, arrays, constants, dataclass or list-like objects. If
        data is a dict, column order follows insertion-order. If a dict contains Series
        which have an index defined, it is aligned by its index. This alignment also
        occurs if data is a Series or a DataFrame itself. Alignment is done on
        Series/DataFrame inputs.

        If data is a list of dicts, column order follows insertion-order.

    index : Index or array-like
        Index to use for resulting frame. Will default to RangeIndex if
        no indexing information part of input data and no index provided.
    columns : Index or array-like
        Column labels to use for resulting frame when data does not have them,
        defaulting to RangeIndex(0, 1, 2, ..., n). If data contains column labels,
        will perform column selection instead.
    dtype : dtype, default None
        Data type to force. Only a single dtype is allowed. If None, infer.
    copy : bool or None, default None
        Copy data from inputs.
        For dict data, the default of None behaves like ``copy=True``.  For DataFrame
        or 2d ndarray input, the default of None behaves like ``copy=False``.
        If data is a dict containing one or more Series (possibly of different dtypes),
        ``copy=False`` will ensure that these inputs are not copied.

        .. versionchanged:: 1.3.0

    See Also
    --------
    DataFrame.from_records : Constructor from tuples, also record arrays.
    DataFrame.from_dict : From dicts of Series, arrays, or dicts.
    read_csv : Read a comma-separated values (csv) file into DataFrame.
    read_table : Read general delimited file into DataFrame.
    read_clipboard : Read text from clipboard into DataFrame.

    Notes
    -----
    Please reference the :ref:`User Guide <basics.dataframe>` for more information.

    Examples
    --------
    Constructing DataFrame from a dictionary.

    >>> d = {'col1': [1, 2], 'col2': [3, 4]}
    >>> df = pd.DataFrame(data=d)
    >>> df
       col1  col2
    0     1     3
    1     2     4

    Notice that the inferred dtype is int64.

    >>> df.dtypes
    col1    int64
    col2    int64
    dtype: object

    To enforce a single dtype:

    >>> df = pd.DataFrame(data=d, dtype=np.int8)
    >>> df.dtypes
    col1    int8
    col2    int8
    dtype: object

    Constructing DataFrame from a dictionary including Series:

    >>> d = {'col1': [0, 1, 2, 3], 'col2': pd.Series([2, 3], index=[2, 3])}
    >>> pd.DataFrame(data=d, index=[0, 1, 2, 3])
       col1  col2
    0     0   NaN
    1     1   NaN
    2     2   2.0
    3     3   3.0

    Constructing DataFrame from numpy ndarray:

    >>> df2 = pd.DataFrame(np.array([[1, 2, 3], [4, 5, 6], [7, 8, 9]]),
    ...                    columns=['a', 'b', 'c'])
    >>> df2
       a  b  c
    0  1  2  3
    1  4  5  6
    2  7  8  9

    Constructing DataFrame from a numpy ndarray that has labeled columns:

    >>> data = np.array([(1, 2, 3), (4, 5, 6), (7, 8, 9)],
    ...                 dtype=[("a", "i4"), ("b", "i4"), ("c", "i4")])
    >>> df3 = pd.DataFrame(data, columns=['c', 'a'])
    ...
    >>> df3
       c  a
    0  3  1
    1  6  4
    2  9  7

    Constructing DataFrame from dataclass:

    >>> from dataclasses import make_dataclass
    >>> Point = make_dataclass("Point", [("x", int), ("y", int)])
    >>> pd.DataFrame([Point(0, 0), Point(0, 3), Point(2, 3)])
       x  y
    0  0  0
    1  0  3
    2  2  3

    Constructing DataFrame from Series/DataFrame:

    >>> ser = pd.Series([1, 2, 3], index=["a", "b", "c"])
    >>> df = pd.DataFrame(data=ser, index=["a", "c"])
    >>> df
       0
    a  1
    c  3

    >>> df1 = pd.DataFrame([1, 2, 3], index=["a", "b", "c"], columns=["x"])
    >>> df2 = pd.DataFrame(data=df1, index=["a", "c"])
    >>> df2
       x
    a  1
    c  3
    """

    _internal_names_set = {"columns", "index"} | NDFrame._internal_names_set
    _typ = "dataframe"
    _HANDLED_TYPES = (Series, Index, ExtensionArray, np.ndarray)
    _accessors: set[str] = {"sparse"}
    _hidden_attrs: frozenset[str] = NDFrame._hidden_attrs | frozenset([])
    _mgr: BlockManager | ArrayManager

    # similar to __array_priority__, positions DataFrame before Series, Index,
    #  and ExtensionArray.  Should NOT be overridden by subclasses.
    __pandas_priority__ = 4000

    @property
    def _constructor(self) -> Callable[..., DataFrame]:
        return DataFrame

    def _constructor_from_mgr(self, mgr, axes) -> DataFrame:
        df = DataFrame._from_mgr(mgr, axes=axes)

        if type(self) is DataFrame:
            # This would also work `if self._constructor is DataFrame`, but
            #  this check is slightly faster, benefiting the most-common case.
            return df

        elif type(self).__name__ == "GeoDataFrame":
            # Shim until geopandas can override their _constructor_from_mgr
            #  bc they have different behavior for Managers than for DataFrames
            return self._constructor(mgr)

        # We assume that the subclass __init__ knows how to handle a
        #  pd.DataFrame object.
        return self._constructor(df)

    _constructor_sliced: Callable[..., Series] = Series

    def _constructor_sliced_from_mgr(self, mgr, axes) -> Series:
        ser = Series._from_mgr(mgr, axes)
        ser._name = None  # caller is responsible for setting real name

        if type(self) is DataFrame:
            # This would also work `if self._constructor_sliced is Series`, but
            #  this check is slightly faster, benefiting the most-common case.
            return ser

        # We assume that the subclass __init__ knows how to handle a
        #  pd.Series object.
        return self._constructor_sliced(ser)

    # ----------------------------------------------------------------------
    # Constructors

    def __init__(
        self,
        data=None,
        index: Axes | None = None,
        columns: Axes | None = None,
        dtype: Dtype | None = None,
        copy: bool | None = None,
    ) -> None:
        allow_mgr = False
        if dtype is not None:
            dtype = self._validate_dtype(dtype)

        if isinstance(data, DataFrame):
            data = data._mgr
            allow_mgr = True
            if not copy:
                # if not copying data, ensure to still return a shallow copy
                # to avoid the result sharing the same Manager
                data = data.copy(deep=False)

        if isinstance(data, (BlockManager, ArrayManager)):
            if not allow_mgr:
                # GH#52419
                warnings.warn(
                    f"Passing a {type(data).__name__} to {type(self).__name__} "
                    "is deprecated and will raise in a future version. "
                    "Use public APIs instead.",
                    DeprecationWarning,
                    stacklevel=1,  # bump to 2 once pyarrow 15.0 is released with fix
                )

            if using_copy_on_write():
                data = data.copy(deep=False)
            # first check if a Manager is passed without any other arguments
            # -> use fastpath (without checking Manager type)
            if index is None and columns is None and dtype is None and not copy:
                # GH#33357 fastpath
                NDFrame.__init__(self, data)
                return

        manager = _get_option("mode.data_manager", silent=True)

        is_pandas_object = isinstance(data, (Series, Index, ExtensionArray))
        data_dtype = getattr(data, "dtype", None)
        original_dtype = dtype

        # GH47215
        if isinstance(index, set):
            raise ValueError("index cannot be a set")
        if isinstance(columns, set):
            raise ValueError("columns cannot be a set")

        if copy is None:
            if isinstance(data, dict):
                # retain pre-GH#38939 default behavior
                copy = True
            elif (
                manager == "array"
                and isinstance(data, (np.ndarray, ExtensionArray))
                and data.ndim == 2
            ):
                # INFO(ArrayManager) by default copy the 2D input array to get
                # contiguous 1D arrays
                copy = True
            elif using_copy_on_write() and not isinstance(
                data, (Index, DataFrame, Series)
            ):
                copy = True
            else:
                copy = False

        if data is None:
            index = index if index is not None else default_index(0)
            columns = columns if columns is not None else default_index(0)
            dtype = dtype if dtype is not None else pandas_dtype(object)
            data = []

        if isinstance(data, (BlockManager, ArrayManager)):
            mgr = self._init_mgr(
                data, axes={"index": index, "columns": columns}, dtype=dtype, copy=copy
            )

        elif isinstance(data, dict):
            # GH#38939 de facto copy defaults to False only in non-dict cases
            mgr = dict_to_mgr(data, index, columns, dtype=dtype, copy=copy, typ=manager)
        elif isinstance(data, ma.MaskedArray):
            from numpy.ma import mrecords

            # masked recarray
            if isinstance(data, mrecords.MaskedRecords):
                raise TypeError(
                    "MaskedRecords are not supported. Pass "
                    "{name: data[name] for name in data.dtype.names} "
                    "instead"
                )

            # a masked array
            data = sanitize_masked_array(data)
            mgr = ndarray_to_mgr(
                data,
                index,
                columns,
                dtype=dtype,
                copy=copy,
                typ=manager,
            )

        elif isinstance(data, (np.ndarray, Series, Index, ExtensionArray)):
            if data.dtype.names:
                # i.e. numpy structured array
                data = cast(np.ndarray, data)
                mgr = rec_array_to_mgr(
                    data,
                    index,
                    columns,
                    dtype,
                    copy,
                    typ=manager,
                )
            elif getattr(data, "name", None) is not None:
                # i.e. Series/Index with non-None name
                _copy = copy if using_copy_on_write() else True
                mgr = dict_to_mgr(
                    # error: Item "ndarray" of "Union[ndarray, Series, Index]" has no
                    # attribute "name"
                    {data.name: data},  # type: ignore[union-attr]
                    index,
                    columns,
                    dtype=dtype,
                    typ=manager,
                    copy=_copy,
                )
            else:
                mgr = ndarray_to_mgr(
                    data,
                    index,
                    columns,
                    dtype=dtype,
                    copy=copy,
                    typ=manager,
                )

        # For data is list-like, or Iterable (will consume into list)
        elif is_list_like(data):
            if not isinstance(data, abc.Sequence):
                if hasattr(data, "__array__"):
                    # GH#44616 big perf improvement for e.g. pytorch tensor
                    data = np.asarray(data)
                else:
                    data = list(data)
            if len(data) > 0:
                if is_dataclass(data[0]):
                    data = dataclasses_to_dicts(data)
                if not isinstance(data, np.ndarray) and treat_as_nested(data):
                    # exclude ndarray as we may have cast it a few lines above
                    if columns is not None:
                        columns = ensure_index(columns)
                    arrays, columns, index = nested_data_to_arrays(
                        # error: Argument 3 to "nested_data_to_arrays" has incompatible
                        # type "Optional[Collection[Any]]"; expected "Optional[Index]"
                        data,
                        columns,
                        index,  # type: ignore[arg-type]
                        dtype,
                    )
                    mgr = arrays_to_mgr(
                        arrays,
                        columns,
                        index,
                        dtype=dtype,
                        typ=manager,
                    )
                else:
                    mgr = ndarray_to_mgr(
                        data,
                        index,
                        columns,
                        dtype=dtype,
                        copy=copy,
                        typ=manager,
                    )
            else:
                mgr = dict_to_mgr(
                    {},
                    index,
                    columns if columns is not None else default_index(0),
                    dtype=dtype,
                    typ=manager,
                )
        # For data is scalar
        else:
            if index is None or columns is None:
                raise ValueError("DataFrame constructor not properly called!")

            index = ensure_index(index)
            columns = ensure_index(columns)

            if not dtype:
                dtype, _ = infer_dtype_from_scalar(data)

            # For data is a scalar extension dtype
            if isinstance(dtype, ExtensionDtype):
                # TODO(EA2D): special case not needed with 2D EAs

                values = [
                    construct_1d_arraylike_from_scalar(data, len(index), dtype)
                    for _ in range(len(columns))
                ]
                mgr = arrays_to_mgr(values, columns, index, dtype=None, typ=manager)
            else:
                arr2d = construct_2d_arraylike_from_scalar(
                    data,
                    len(index),
                    len(columns),
                    dtype,
                    copy,
                )

                mgr = ndarray_to_mgr(
                    arr2d,
                    index,
                    columns,
                    dtype=arr2d.dtype,
                    copy=False,
                    typ=manager,
                )

        # ensure correct Manager type according to settings
        mgr = mgr_to_mgr(mgr, typ=manager)

        NDFrame.__init__(self, mgr)

        if original_dtype is None and is_pandas_object and data_dtype == np.object_:
            if self.dtypes.iloc[0] != data_dtype:
                warnings.warn(
                    "Dtype inference on a pandas object "
                    "(Series, Index, ExtensionArray) is deprecated. The DataFrame "
                    "constructor will keep the original dtype in the future. "
                    "Call `infer_objects` on the result to get the old "
                    "behavior.",
                    FutureWarning,
                    stacklevel=2,
                )

    # ----------------------------------------------------------------------

    def __dataframe__(
        self, nan_as_null: bool = False, allow_copy: bool = True
    ) -> DataFrameXchg:
        """
        Return the dataframe interchange object implementing the interchange protocol.

        Parameters
        ----------
        nan_as_null : bool, default False
            `nan_as_null` is DEPRECATED and has no effect. Please avoid using
            it; it will be removed in a future release.
        allow_copy : bool, default True
            Whether to allow memory copying when exporting. If set to False
            it would cause non-zero-copy exports to fail.

        Returns
        -------
        DataFrame interchange object
            The object which consuming library can use to ingress the dataframe.

        Notes
        -----
        Details on the interchange protocol:
        https://data-apis.org/dataframe-protocol/latest/index.html

        Examples
        --------
        >>> df_not_necessarily_pandas = pd.DataFrame({'A': [1, 2], 'B': [3, 4]})
        >>> interchange_object = df_not_necessarily_pandas.__dataframe__()
        >>> interchange_object.column_names()
        Index(['A', 'B'], dtype='object')
        >>> df_pandas = (pd.api.interchange.from_dataframe
        ...              (interchange_object.select_columns_by_name(['A'])))
        >>> df_pandas
             A
        0    1
        1    2

        These methods (``column_names``, ``select_columns_by_name``) should work
        for any dataframe library which implements the interchange protocol.
        """

        from pandas.core.interchange.dataframe import PandasDataFrameXchg

        return PandasDataFrameXchg(self, allow_copy=allow_copy)

    def __dataframe_consortium_standard__(
        self, *, api_version: str | None = None
    ) -> Any:
        """
        Provide entry point to the Consortium DataFrame Standard API.

        This is developed and maintained outside of pandas.
        Please report any issues to https://github.com/data-apis/dataframe-api-compat.
        """
        dataframe_api_compat = import_optional_dependency("dataframe_api_compat")
        convert_to_standard_compliant_dataframe = (
            dataframe_api_compat.pandas_standard.convert_to_standard_compliant_dataframe
        )
        return convert_to_standard_compliant_dataframe(self, api_version=api_version)

    def __arrow_c_stream__(self, requested_schema=None):
        """
        Export the pandas DataFrame as an Arrow C stream PyCapsule.

        This relies on pyarrow to convert the pandas DataFrame to the Arrow
        format (and follows the default behaviour of ``pyarrow.Table.from_pandas``
        in its handling of the index, i.e. store the index as a column except
        for RangeIndex).
        This conversion is not necessarily zero-copy.

        Parameters
        ----------
        requested_schema : PyCapsule, default None
            The schema to which the dataframe should be casted, passed as a
            PyCapsule containing a C ArrowSchema representation of the
            requested schema.

        Returns
        -------
        PyCapsule
        """
        pa = import_optional_dependency("pyarrow", min_version="14.0.0")
        if requested_schema is not None:
            requested_schema = pa.Schema._import_from_c_capsule(requested_schema)
        table = pa.Table.from_pandas(self, schema=requested_schema)
        return table.__arrow_c_stream__()

    # ----------------------------------------------------------------------

    @property
    def axes(self) -> list[Index]:
        """
        Return a list representing the axes of the DataFrame.

        It has the row axis labels and column axis labels as the only members.
        They are returned in that order.

        Examples
        --------
        >>> df = pd.DataFrame({'col1': [1, 2], 'col2': [3, 4]})
        >>> df.axes
        [RangeIndex(start=0, stop=2, step=1), Index(['col1', 'col2'],
        dtype='object')]
        """
        return [self.index, self.columns]

    @property
    def shape(self) -> tuple[int, int]:
        """
        Return a tuple representing the dimensionality of the DataFrame.

        See Also
        --------
        ndarray.shape : Tuple of array dimensions.

        Examples
        --------
        >>> df = pd.DataFrame({'col1': [1, 2], 'col2': [3, 4]})
        >>> df.shape
        (2, 2)

        >>> df = pd.DataFrame({'col1': [1, 2], 'col2': [3, 4],
        ...                    'col3': [5, 6]})
        >>> df.shape
        (2, 3)
        """
        return len(self.index), len(self.columns)

    @property
    def _is_homogeneous_type(self) -> bool:
        """
        Whether all the columns in a DataFrame have the same type.

        Returns
        -------
        bool

        Examples
        --------
        >>> DataFrame({"A": [1, 2], "B": [3, 4]})._is_homogeneous_type
        True
        >>> DataFrame({"A": [1, 2], "B": [3.0, 4.0]})._is_homogeneous_type
        False

        Items with the same type but different sizes are considered
        different types.

        >>> DataFrame({
        ...    "A": np.array([1, 2], dtype=np.int32),
        ...    "B": np.array([1, 2], dtype=np.int64)})._is_homogeneous_type
        False
        """
        # The "<" part of "<=" here is for empty DataFrame cases
        return len({arr.dtype for arr in self._mgr.arrays}) <= 1

    @property
    def _can_fast_transpose(self) -> bool:
        """
        Can we transpose this DataFrame without creating any new array objects.
        """
        if isinstance(self._mgr, ArrayManager):
            return False
        blocks = self._mgr.blocks
        if len(blocks) != 1:
            return False

        dtype = blocks[0].dtype
        # TODO(EA2D) special case would be unnecessary with 2D EAs
        return not is_1d_only_ea_dtype(dtype)

    @property
    def _values(self) -> np.ndarray | DatetimeArray | TimedeltaArray | PeriodArray:
        """
        Analogue to ._values that may return a 2D ExtensionArray.
        """
        mgr = self._mgr

        if isinstance(mgr, ArrayManager):
            if len(mgr.arrays) == 1 and not is_1d_only_ea_dtype(mgr.arrays[0].dtype):
                # error: Item "ExtensionArray" of "Union[ndarray, ExtensionArray]"
                # has no attribute "reshape"
                return mgr.arrays[0].reshape(-1, 1)  # type: ignore[union-attr]
            return ensure_wrapped_if_datetimelike(self.values)

        blocks = mgr.blocks
        if len(blocks) != 1:
            return ensure_wrapped_if_datetimelike(self.values)

        arr = blocks[0].values
        if arr.ndim == 1:
            # non-2D ExtensionArray
            return self.values

        # more generally, whatever we allow in NDArrayBackedExtensionBlock
        arr = cast("np.ndarray | DatetimeArray | TimedeltaArray | PeriodArray", arr)
        return arr.T

    # ----------------------------------------------------------------------
    # Rendering Methods

    def _repr_fits_vertical_(self) -> bool:
        """
        Check length against max_rows.
        """
        max_rows = get_option("display.max_rows")
        return len(self) <= max_rows

    def _repr_fits_horizontal_(self) -> bool:
        """
        Check if full repr fits in horizontal boundaries imposed by the display
        options width and max_columns.
        """
        width, height = console.get_console_size()
        max_columns = get_option("display.max_columns")
        nb_columns = len(self.columns)

        # exceed max columns
        if (max_columns and nb_columns > max_columns) or (
            width and nb_columns > (width // 2)
        ):
            return False

        # used by repr_html under IPython notebook or scripts ignore terminal
        # dims
        if width is None or not console.in_interactive_session():
            return True

        if get_option("display.width") is not None or console.in_ipython_frontend():
            # check at least the column row for excessive width
            max_rows = 1
        else:
            max_rows = get_option("display.max_rows")

        # when auto-detecting, so width=None and not in ipython front end
        # check whether repr fits horizontal by actually checking
        # the width of the rendered repr
        buf = StringIO()

        # only care about the stuff we'll actually print out
        # and to_string on entire frame may be expensive
        d = self

        if max_rows is not None:  # unlimited rows
            # min of two, where one may be None
            d = d.iloc[: min(max_rows, len(d))]
        else:
            return True

        d.to_string(buf=buf)
        value = buf.getvalue()
        repr_width = max(len(line) for line in value.split("\n"))

        return repr_width < width

    def _info_repr(self) -> bool:
        """
        True if the repr should show the info view.
        """
        info_repr_option = get_option("display.large_repr") == "info"
        return info_repr_option and not (
            self._repr_fits_horizontal_() and self._repr_fits_vertical_()
        )

    def __repr__(self) -> str:
        """
        Return a string representation for a particular DataFrame.
        """
        if self._info_repr():
            buf = StringIO()
            self.info(buf=buf)
            return buf.getvalue()

        repr_params = fmt.get_dataframe_repr_params()
        return self.to_string(**repr_params)

    def _repr_html_(self) -> str | None:
        """
        Return a html representation for a particular DataFrame.

        Mainly for IPython notebook.
        """
        if self._info_repr():
            buf = StringIO()
            self.info(buf=buf)
            # need to escape the <class>, should be the first line.
            val = buf.getvalue().replace("<", r"&lt;", 1)
            val = val.replace(">", r"&gt;", 1)
            return f"<pre>{val}</pre>"

        if get_option("display.notebook_repr_html"):
            max_rows = get_option("display.max_rows")
            min_rows = get_option("display.min_rows")
            max_cols = get_option("display.max_columns")
            show_dimensions = get_option("display.show_dimensions")

            formatter = fmt.DataFrameFormatter(
                self,
                columns=None,
                col_space=None,
                na_rep="NaN",
                formatters=None,
                float_format=None,
                sparsify=None,
                justify=None,
                index_names=True,
                header=True,
                index=True,
                bold_rows=True,
                escape=True,
                max_rows=max_rows,
                min_rows=min_rows,
                max_cols=max_cols,
                show_dimensions=show_dimensions,
                decimal=".",
            )
            return fmt.DataFrameRenderer(formatter).to_html(notebook=True)
        else:
            return None

    @overload
    def to_string(
        self,
        buf: None = ...,
        columns: Axes | None = ...,
        col_space: int | list[int] | dict[Hashable, int] | None = ...,
        header: bool | SequenceNotStr[str] = ...,
        index: bool = ...,
        na_rep: str = ...,
        formatters: fmt.FormattersType | None = ...,
        float_format: fmt.FloatFormatType | None = ...,
        sparsify: bool | None = ...,
        index_names: bool = ...,
        justify: str | None = ...,
        max_rows: int | None = ...,
        max_cols: int | None = ...,
        show_dimensions: bool = ...,
        decimal: str = ...,
        line_width: int | None = ...,
        min_rows: int | None = ...,
        max_colwidth: int | None = ...,
        encoding: str | None = ...,
    ) -> str:
        ...

    @overload
    def to_string(
        self,
        buf: FilePath | WriteBuffer[str],
        columns: Axes | None = ...,
        col_space: int | list[int] | dict[Hashable, int] | None = ...,
        header: bool | SequenceNotStr[str] = ...,
        index: bool = ...,
        na_rep: str = ...,
        formatters: fmt.FormattersType | None = ...,
        float_format: fmt.FloatFormatType | None = ...,
        sparsify: bool | None = ...,
        index_names: bool = ...,
        justify: str | None = ...,
        max_rows: int | None = ...,
        max_cols: int | None = ...,
        show_dimensions: bool = ...,
        decimal: str = ...,
        line_width: int | None = ...,
        min_rows: int | None = ...,
        max_colwidth: int | None = ...,
        encoding: str | None = ...,
    ) -> None:
        ...

    @deprecate_nonkeyword_arguments(
        version="3.0", allowed_args=["self", "buf"], name="to_string"
    )
    @Substitution(
        header_type="bool or list of str",
        header="Write out the column names. If a list of columns "
        "is given, it is assumed to be aliases for the "
        "column names",
        col_space_type="int, list or dict of int",
        col_space="The minimum width of each column. If a list of ints is given "
        "every integers corresponds with one column. If a dict is given, the key "
        "references the column, while the value defines the space to use.",
    )
    @Substitution(shared_params=fmt.common_docstring, returns=fmt.return_docstring)
    def to_string(
        self,
        buf: FilePath | WriteBuffer[str] | None = None,
        columns: Axes | None = None,
        col_space: int | list[int] | dict[Hashable, int] | None = None,
        header: bool | SequenceNotStr[str] = True,
        index: bool = True,
        na_rep: str = "NaN",
        formatters: fmt.FormattersType | None = None,
        float_format: fmt.FloatFormatType | None = None,
        sparsify: bool | None = None,
        index_names: bool = True,
        justify: str | None = None,
        max_rows: int | None = None,
        max_cols: int | None = None,
        show_dimensions: bool = False,
        decimal: str = ".",
        line_width: int | None = None,
        min_rows: int | None = None,
        max_colwidth: int | None = None,
        encoding: str | None = None,
    ) -> str | None:
        """
        Render a DataFrame to a console-friendly tabular output.
        %(shared_params)s
        line_width : int, optional
            Width to wrap a line in characters.
        min_rows : int, optional
            The number of rows to display in the console in a truncated repr
            (when number of rows is above `max_rows`).
        max_colwidth : int, optional
            Max width to truncate each column in characters. By default, no limit.
        encoding : str, default "utf-8"
            Set character encoding.
        %(returns)s
        See Also
        --------
        to_html : Convert DataFrame to HTML.

        Examples
        --------
        >>> d = {'col1': [1, 2, 3], 'col2': [4, 5, 6]}
        >>> df = pd.DataFrame(d)
        >>> print(df.to_string())
           col1  col2
        0     1     4
        1     2     5
        2     3     6
        """
        from pandas import option_context

        with option_context("display.max_colwidth", max_colwidth):
            formatter = fmt.DataFrameFormatter(
                self,
                columns=columns,
                col_space=col_space,
                na_rep=na_rep,
                formatters=formatters,
                float_format=float_format,
                sparsify=sparsify,
                justify=justify,
                index_names=index_names,
                header=header,
                index=index,
                min_rows=min_rows,
                max_rows=max_rows,
                max_cols=max_cols,
                show_dimensions=show_dimensions,
                decimal=decimal,
            )
            return fmt.DataFrameRenderer(formatter).to_string(
                buf=buf,
                encoding=encoding,
                line_width=line_width,
            )

    def _get_values_for_csv(
        self,
        *,
        float_format: FloatFormatType | None,
        date_format: str | None,
        decimal: str,
        na_rep: str,
        quoting,  # int csv.QUOTE_FOO from stdlib
    ) -> Self:
        # helper used by to_csv
        mgr = self._mgr.get_values_for_csv(
            float_format=float_format,
            date_format=date_format,
            decimal=decimal,
            na_rep=na_rep,
            quoting=quoting,
        )
        # error: Incompatible return value type (got "DataFrame", expected "Self")
        return self._constructor_from_mgr(mgr, axes=mgr.axes)  # type: ignore[return-value]

    # ----------------------------------------------------------------------

    @property
    def style(self) -> Styler:
        """
        Returns a Styler object.

        Contains methods for building a styled HTML representation of the DataFrame.

        See Also
        --------
        io.formats.style.Styler : Helps style a DataFrame or Series according to the
            data with HTML and CSS.

        Examples
        --------
        >>> df = pd.DataFrame({'A': [1, 2, 3]})
        >>> df.style  # doctest: +SKIP

        Please see
        `Table Visualization <../../user_guide/style.ipynb>`_ for more examples.
        """
        # Raise AttributeError so that inspect works even if jinja2 is not installed.
        has_jinja2 = import_optional_dependency("jinja2", errors="ignore")
        if not has_jinja2:
            raise AttributeError("The '.style' accessor requires jinja2")

        from pandas.io.formats.style import Styler

        return Styler(self)

    _shared_docs[
        "items"
    ] = r"""
        Iterate over (column name, Series) pairs.

        Iterates over the DataFrame columns, returning a tuple with
        the column name and the content as a Series.

        Yields
        ------
        label : object
            The column names for the DataFrame being iterated over.
        content : Series
            The column entries belonging to each label, as a Series.

        See Also
        --------
        DataFrame.iterrows : Iterate over DataFrame rows as
            (index, Series) pairs.
        DataFrame.itertuples : Iterate over DataFrame rows as namedtuples
            of the values.

        Examples
        --------
        >>> df = pd.DataFrame({'species': ['bear', 'bear', 'marsupial'],
        ...                   'population': [1864, 22000, 80000]},
        ...                   index=['panda', 'polar', 'koala'])
        >>> df
                species   population
        panda   bear      1864
        polar   bear      22000
        koala   marsupial 80000
        >>> for label, content in df.items():
        ...     print(f'label: {label}')
        ...     print(f'content: {content}', sep='\n')
        ...
        label: species
        content:
        panda         bear
        polar         bear
        koala    marsupial
        Name: species, dtype: object
        label: population
        content:
        panda     1864
        polar    22000
        koala    80000
        Name: population, dtype: int64
        """

    @Appender(_shared_docs["items"])
    def items(self) -> Iterable[tuple[Hashable, Series]]:
        if self.columns.is_unique and hasattr(self, "_item_cache"):
            for k in self.columns:
                yield k, self._get_item_cache(k)
        else:
            for i, k in enumerate(self.columns):
                yield k, self._ixs(i, axis=1)

    def iterrows(self) -> Iterable[tuple[Hashable, Series]]:
        """
        Iterate over DataFrame rows as (index, Series) pairs.

        Yields
        ------
        index : label or tuple of label
            The index of the row. A tuple for a `MultiIndex`.
        data : Series
            The data of the row as a Series.

        See Also
        --------
        DataFrame.itertuples : Iterate over DataFrame rows as namedtuples of the values.
        DataFrame.items : Iterate over (column name, Series) pairs.

        Notes
        -----
        1. Because ``iterrows`` returns a Series for each row,
           it does **not** preserve dtypes across the rows (dtypes are
           preserved across columns for DataFrames).

           To preserve dtypes while iterating over the rows, it is better
           to use :meth:`itertuples` which returns namedtuples of the values
           and which is generally faster than ``iterrows``.

        2. You should **never modify** something you are iterating over.
           This is not guaranteed to work in all cases. Depending on the
           data types, the iterator returns a copy and not a view, and writing
           to it will have no effect.

        Examples
        --------

        >>> df = pd.DataFrame([[1, 1.5]], columns=['int', 'float'])
        >>> row = next(df.iterrows())[1]
        >>> row
        int      1.0
        float    1.5
        Name: 0, dtype: float64
        >>> print(row['int'].dtype)
        float64
        >>> print(df['int'].dtype)
        int64
        """
        columns = self.columns
        klass = self._constructor_sliced
        using_cow = using_copy_on_write()
        for k, v in zip(self.index, self.values):
            s = klass(v, index=columns, name=k).__finalize__(self)
            if using_cow and self._mgr.is_single_block:
                s._mgr.add_references(self._mgr)  # type: ignore[arg-type]
            yield k, s

    def itertuples(
        self, index: bool = True, name: str | None = "Pandas"
    ) -> Iterable[tuple[Any, ...]]:
        """
        Iterate over DataFrame rows as namedtuples.

        Parameters
        ----------
        index : bool, default True
            If True, return the index as the first element of the tuple.
        name : str or None, default "Pandas"
            The name of the returned namedtuples or None to return regular
            tuples.

        Returns
        -------
        iterator
            An object to iterate over namedtuples for each row in the
            DataFrame with the first field possibly being the index and
            following fields being the column values.

        See Also
        --------
        DataFrame.iterrows : Iterate over DataFrame rows as (index, Series)
            pairs.
        DataFrame.items : Iterate over (column name, Series) pairs.

        Notes
        -----
        The column names will be renamed to positional names if they are
        invalid Python identifiers, repeated, or start with an underscore.

        Examples
        --------
        >>> df = pd.DataFrame({'num_legs': [4, 2], 'num_wings': [0, 2]},
        ...                   index=['dog', 'hawk'])
        >>> df
              num_legs  num_wings
        dog          4          0
        hawk         2          2
        >>> for row in df.itertuples():
        ...     print(row)
        ...
        Pandas(Index='dog', num_legs=4, num_wings=0)
        Pandas(Index='hawk', num_legs=2, num_wings=2)

        By setting the `index` parameter to False we can remove the index
        as the first element of the tuple:

        >>> for row in df.itertuples(index=False):
        ...     print(row)
        ...
        Pandas(num_legs=4, num_wings=0)
        Pandas(num_legs=2, num_wings=2)

        With the `name` parameter set we set a custom name for the yielded
        namedtuples:

        >>> for row in df.itertuples(name='Animal'):
        ...     print(row)
        ...
        Animal(Index='dog', num_legs=4, num_wings=0)
        Animal(Index='hawk', num_legs=2, num_wings=2)
        """
        arrays = []
        fields = list(self.columns)
        if index:
            arrays.append(self.index)
            fields.insert(0, "Index")

        # use integer indexing because of possible duplicate column names
        arrays.extend(self.iloc[:, k] for k in range(len(self.columns)))

        if name is not None:
            # https://github.com/python/mypy/issues/9046
            # error: namedtuple() expects a string literal as the first argument
            itertuple = collections.namedtuple(  # type: ignore[misc]
                name, fields, rename=True
            )
            return map(itertuple._make, zip(*arrays))

        # fallback to regular tuples
        return zip(*arrays)

    def __len__(self) -> int:
        """
        Returns length of info axis, but here we use the index.
        """
        return len(self.index)

    @overload
    def dot(self, other: Series) -> Series:
        ...

    @overload
    def dot(self, other: DataFrame | Index | ArrayLike) -> DataFrame:
        ...

    def dot(self, other: AnyArrayLike | DataFrame) -> DataFrame | Series:
        """
        Compute the matrix multiplication between the DataFrame and other.

        This method computes the matrix product between the DataFrame and the
        values of an other Series, DataFrame or a numpy array.

        It can also be called using ``self @ other``.

        Parameters
        ----------
        other : Series, DataFrame or array-like
            The other object to compute the matrix product with.

        Returns
        -------
        Series or DataFrame
            If other is a Series, return the matrix product between self and
            other as a Series. If other is a DataFrame or a numpy.array, return
            the matrix product of self and other in a DataFrame of a np.array.

        See Also
        --------
        Series.dot: Similar method for Series.

        Notes
        -----
        The dimensions of DataFrame and other must be compatible in order to
        compute the matrix multiplication. In addition, the column names of
        DataFrame and the index of other must contain the same values, as they
        will be aligned prior to the multiplication.

        The dot method for Series computes the inner product, instead of the
        matrix product here.

        Examples
        --------
        Here we multiply a DataFrame with a Series.

        >>> df = pd.DataFrame([[0, 1, -2, -1], [1, 1, 1, 1]])
        >>> s = pd.Series([1, 1, 2, 1])
        >>> df.dot(s)
        0    -4
        1     5
        dtype: int64

        Here we multiply a DataFrame with another DataFrame.

        >>> other = pd.DataFrame([[0, 1], [1, 2], [-1, -1], [2, 0]])
        >>> df.dot(other)
            0   1
        0   1   4
        1   2   2

        Note that the dot method give the same result as @

        >>> df @ other
            0   1
        0   1   4
        1   2   2

        The dot method works also if other is an np.array.

        >>> arr = np.array([[0, 1], [1, 2], [-1, -1], [2, 0]])
        >>> df.dot(arr)
            0   1
        0   1   4
        1   2   2

        Note how shuffling of the objects does not change the result.

        >>> s2 = s.reindex([1, 0, 2, 3])
        >>> df.dot(s2)
        0    -4
        1     5
        dtype: int64
        """
        if isinstance(other, (Series, DataFrame)):
            common = self.columns.union(other.index)
            if len(common) > len(self.columns) or len(common) > len(other.index):
                raise ValueError("matrices are not aligned")

            left = self.reindex(columns=common, copy=False)
            right = other.reindex(index=common, copy=False)
            lvals = left.values
            rvals = right._values
        else:
            left = self
            lvals = self.values
            rvals = np.asarray(other)
            if lvals.shape[1] != rvals.shape[0]:
                raise ValueError(
                    f"Dot product shape mismatch, {lvals.shape} vs {rvals.shape}"
                )

        if isinstance(other, DataFrame):
            common_type = find_common_type(list(self.dtypes) + list(other.dtypes))
            return self._constructor(
                np.dot(lvals, rvals),
                index=left.index,
                columns=other.columns,
                copy=False,
                dtype=common_type,
            )
        elif isinstance(other, Series):
            common_type = find_common_type(list(self.dtypes) + [other.dtypes])
            return self._constructor_sliced(
                np.dot(lvals, rvals), index=left.index, copy=False, dtype=common_type
            )
        elif isinstance(rvals, (np.ndarray, Index)):
            result = np.dot(lvals, rvals)
            if result.ndim == 2:
                return self._constructor(result, index=left.index, copy=False)
            else:
                return self._constructor_sliced(result, index=left.index, copy=False)
        else:  # pragma: no cover
            raise TypeError(f"unsupported type: {type(other)}")

    @overload
    def __matmul__(self, other: Series) -> Series:
        ...

    @overload
    def __matmul__(self, other: AnyArrayLike | DataFrame) -> DataFrame | Series:
        ...

    def __matmul__(self, other: AnyArrayLike | DataFrame) -> DataFrame | Series:
        """
        Matrix multiplication using binary `@` operator.
        """
        return self.dot(other)

    def __rmatmul__(self, other) -> DataFrame:
        """
        Matrix multiplication using binary `@` operator.
        """
        try:
            return self.T.dot(np.transpose(other)).T
        except ValueError as err:
            if "shape mismatch" not in str(err):
                raise
            # GH#21581 give exception message for original shapes
            msg = f"shapes {np.shape(other)} and {self.shape} not aligned"
            raise ValueError(msg) from err

    # ----------------------------------------------------------------------
    # IO methods (to / from other formats)

    @classmethod
    def from_dict(
        cls,
        data: dict,
        orient: FromDictOrient = "columns",
        dtype: Dtype | None = None,
        columns: Axes | None = None,
    ) -> DataFrame:
        """
        Construct DataFrame from dict of array-like or dicts.

        Creates DataFrame object from dictionary by columns or by index
        allowing dtype specification.

        Parameters
        ----------
        data : dict
            Of the form {field : array-like} or {field : dict}.
        orient : {'columns', 'index', 'tight'}, default 'columns'
            The "orientation" of the data. If the keys of the passed dict
            should be the columns of the resulting DataFrame, pass 'columns'
            (default). Otherwise if the keys should be rows, pass 'index'.
            If 'tight', assume a dict with keys ['index', 'columns', 'data',
            'index_names', 'column_names'].

            .. versionadded:: 1.4.0
               'tight' as an allowed value for the ``orient`` argument

        dtype : dtype, default None
            Data type to force after DataFrame construction, otherwise infer.
        columns : list, default None
            Column labels to use when ``orient='index'``. Raises a ValueError
            if used with ``orient='columns'`` or ``orient='tight'``.

        Returns
        -------
        DataFrame

        See Also
        --------
        DataFrame.from_records : DataFrame from structured ndarray, sequence
            of tuples or dicts, or DataFrame.
        DataFrame : DataFrame object creation using constructor.
        DataFrame.to_dict : Convert the DataFrame to a dictionary.

        Examples
        --------
        By default the keys of the dict become the DataFrame columns:

        >>> data = {'col_1': [3, 2, 1, 0], 'col_2': ['a', 'b', 'c', 'd']}
        >>> pd.DataFrame.from_dict(data)
           col_1 col_2
        0      3     a
        1      2     b
        2      1     c
        3      0     d

        Specify ``orient='index'`` to create the DataFrame using dictionary
        keys as rows:

        >>> data = {'row_1': [3, 2, 1, 0], 'row_2': ['a', 'b', 'c', 'd']}
        >>> pd.DataFrame.from_dict(data, orient='index')
               0  1  2  3
        row_1  3  2  1  0
        row_2  a  b  c  d

        When using the 'index' orientation, the column names can be
        specified manually:

        >>> pd.DataFrame.from_dict(data, orient='index',
        ...                        columns=['A', 'B', 'C', 'D'])
               A  B  C  D
        row_1  3  2  1  0
        row_2  a  b  c  d

        Specify ``orient='tight'`` to create the DataFrame using a 'tight'
        format:

        >>> data = {'index': [('a', 'b'), ('a', 'c')],
        ...         'columns': [('x', 1), ('y', 2)],
        ...         'data': [[1, 3], [2, 4]],
        ...         'index_names': ['n1', 'n2'],
        ...         'column_names': ['z1', 'z2']}
        >>> pd.DataFrame.from_dict(data, orient='tight')
        z1     x  y
        z2     1  2
        n1 n2
        a  b   1  3
           c   2  4
        """
        index = None
        orient = orient.lower()  # type: ignore[assignment]
        if orient == "index":
            if len(data) > 0:
                # TODO speed up Series case
                if isinstance(next(iter(data.values())), (Series, dict)):
                    data = _from_nested_dict(data)
                else:
                    index = list(data.keys())
                    # error: Incompatible types in assignment (expression has type
                    # "List[Any]", variable has type "Dict[Any, Any]")
                    data = list(data.values())  # type: ignore[assignment]
        elif orient in ("columns", "tight"):
            if columns is not None:
                raise ValueError(f"cannot use columns parameter with orient='{orient}'")
        else:  # pragma: no cover
            raise ValueError(
                f"Expected 'index', 'columns' or 'tight' for orient parameter. "
                f"Got '{orient}' instead"
            )

        if orient != "tight":
            return cls(data, index=index, columns=columns, dtype=dtype)
        else:
            realdata = data["data"]

            def create_index(indexlist, namelist):
                index: Index
                if len(namelist) > 1:
                    index = MultiIndex.from_tuples(indexlist, names=namelist)
                else:
                    index = Index(indexlist, name=namelist[0])
                return index

            index = create_index(data["index"], data["index_names"])
            columns = create_index(data["columns"], data["column_names"])
            return cls(realdata, index=index, columns=columns, dtype=dtype)

    def to_numpy(
        self,
        dtype: npt.DTypeLike | None = None,
        copy: bool = False,
        na_value: object = lib.no_default,
    ) -> np.ndarray:
        """
        Convert the DataFrame to a NumPy array.

        By default, the dtype of the returned array will be the common NumPy
        dtype of all types in the DataFrame. For example, if the dtypes are
        ``float16`` and ``float32``, the results dtype will be ``float32``.
        This may require copying data and coercing values, which may be
        expensive.

        Parameters
        ----------
        dtype : str or numpy.dtype, optional
            The dtype to pass to :meth:`numpy.asarray`.
        copy : bool, default False
            Whether to ensure that the returned value is not a view on
            another array. Note that ``copy=False`` does not *ensure* that
            ``to_numpy()`` is no-copy. Rather, ``copy=True`` ensure that
            a copy is made, even if not strictly necessary.
        na_value : Any, optional
            The value to use for missing values. The default value depends
            on `dtype` and the dtypes of the DataFrame columns.

        Returns
        -------
        numpy.ndarray

        See Also
        --------
        Series.to_numpy : Similar method for Series.

        Examples
        --------
        >>> pd.DataFrame({"A": [1, 2], "B": [3, 4]}).to_numpy()
        array([[1, 3],
               [2, 4]])

        With heterogeneous data, the lowest common type will have to
        be used.

        >>> df = pd.DataFrame({"A": [1, 2], "B": [3.0, 4.5]})
        >>> df.to_numpy()
        array([[1. , 3. ],
               [2. , 4.5]])

        For a mix of numeric and non-numeric types, the output array will
        have object dtype.

        >>> df['C'] = pd.date_range('2000', periods=2)
        >>> df.to_numpy()
        array([[1, 3.0, Timestamp('2000-01-01 00:00:00')],
               [2, 4.5, Timestamp('2000-01-02 00:00:00')]], dtype=object)
        """
        if dtype is not None:
            dtype = np.dtype(dtype)
        result = self._mgr.as_array(dtype=dtype, copy=copy, na_value=na_value)
        if result.dtype is not dtype:
            result = np.asarray(result, dtype=dtype)

        return result

    def _create_data_for_split_and_tight_to_dict(
        self, are_all_object_dtype_cols: bool, object_dtype_indices: list[int]
    ) -> list:
        """
        Simple helper method to create data for to ``to_dict(orient="split")`` and
        ``to_dict(orient="tight")`` to create the main output data
        """
        if are_all_object_dtype_cols:
            data = [
                list(map(maybe_box_native, t))
                for t in self.itertuples(index=False, name=None)
            ]
        else:
            data = [list(t) for t in self.itertuples(index=False, name=None)]
            if object_dtype_indices:
                # If we have object_dtype_cols, apply maybe_box_naive after list
                # comprehension for perf
                for row in data:
                    for i in object_dtype_indices:
                        row[i] = maybe_box_native(row[i])
        return data

    @overload
    def to_dict(
        self,
        orient: Literal["dict", "list", "series", "split", "tight", "index"] = ...,
        *,
        into: type[MutableMappingT] | MutableMappingT,
        index: bool = ...,
    ) -> MutableMappingT:
        ...

    @overload
    def to_dict(
        self,
        orient: Literal["records"],
        *,
        into: type[MutableMappingT] | MutableMappingT,
        index: bool = ...,
    ) -> list[MutableMappingT]:
        ...

    @overload
    def to_dict(
        self,
        orient: Literal["dict", "list", "series", "split", "tight", "index"] = ...,
        *,
        into: type[dict] = ...,
        index: bool = ...,
    ) -> dict:
        ...

    @overload
    def to_dict(
        self,
        orient: Literal["records"],
        *,
        into: type[dict] = ...,
        index: bool = ...,
    ) -> list[dict]:
        ...

    # error: Incompatible default for argument "into" (default has type "type
    # [dict[Any, Any]]", argument has type "type[MutableMappingT] | MutableMappingT")
    @deprecate_nonkeyword_arguments(
        version="3.0", allowed_args=["self", "orient"], name="to_dict"
    )
    def to_dict(
        self,
        orient: Literal[
            "dict", "list", "series", "split", "tight", "records", "index"
        ] = "dict",
        into: type[MutableMappingT]
        | MutableMappingT = dict,  # type: ignore[assignment]
        index: bool = True,
    ) -> MutableMappingT | list[MutableMappingT]:
        """
        Convert the DataFrame to a dictionary.

        The type of the key-value pairs can be customized with the parameters
        (see below).

        Parameters
        ----------
        orient : str {'dict', 'list', 'series', 'split', 'tight', 'records', 'index'}
            Determines the type of the values of the dictionary.

            - 'dict' (default) : dict like {column -> {index -> value}}
            - 'list' : dict like {column -> [values]}
            - 'series' : dict like {column -> Series(values)}
            - 'split' : dict like
              {'index' -> [index], 'columns' -> [columns], 'data' -> [values]}
            - 'tight' : dict like
              {'index' -> [index], 'columns' -> [columns], 'data' -> [values],
              'index_names' -> [index.names], 'column_names' -> [column.names]}
            - 'records' : list like
              [{column -> value}, ... , {column -> value}]
            - 'index' : dict like {index -> {column -> value}}

            .. versionadded:: 1.4.0
                'tight' as an allowed value for the ``orient`` argument

        into : class, default dict
            The collections.abc.MutableMapping subclass used for all Mappings
            in the return value.  Can be the actual class or an empty
            instance of the mapping type you want.  If you want a
            collections.defaultdict, you must pass it initialized.

        index : bool, default True
            Whether to include the index item (and index_names item if `orient`
            is 'tight') in the returned dictionary. Can only be ``False``
            when `orient` is 'split' or 'tight'.

            .. versionadded:: 2.0.0

        Returns
        -------
        dict, list or collections.abc.MutableMapping
            Return a collections.abc.MutableMapping object representing the
            DataFrame. The resulting transformation depends on the `orient`
            parameter.

        See Also
        --------
        DataFrame.from_dict: Create a DataFrame from a dictionary.
        DataFrame.to_json: Convert a DataFrame to JSON format.

        Examples
        --------
        >>> df = pd.DataFrame({'col1': [1, 2],
        ...                    'col2': [0.5, 0.75]},
        ...                   index=['row1', 'row2'])
        >>> df
              col1  col2
        row1     1  0.50
        row2     2  0.75
        >>> df.to_dict()
        {'col1': {'row1': 1, 'row2': 2}, 'col2': {'row1': 0.5, 'row2': 0.75}}

        You can specify the return orientation.

        >>> df.to_dict('series')
        {'col1': row1    1
                 row2    2
        Name: col1, dtype: int64,
        'col2': row1    0.50
                row2    0.75
        Name: col2, dtype: float64}

        >>> df.to_dict('split')
        {'index': ['row1', 'row2'], 'columns': ['col1', 'col2'],
         'data': [[1, 0.5], [2, 0.75]]}

        >>> df.to_dict('records')
        [{'col1': 1, 'col2': 0.5}, {'col1': 2, 'col2': 0.75}]

        >>> df.to_dict('index')
        {'row1': {'col1': 1, 'col2': 0.5}, 'row2': {'col1': 2, 'col2': 0.75}}

        >>> df.to_dict('tight')
        {'index': ['row1', 'row2'], 'columns': ['col1', 'col2'],
         'data': [[1, 0.5], [2, 0.75]], 'index_names': [None], 'column_names': [None]}

        You can also specify the mapping type.

        >>> from collections import OrderedDict, defaultdict
        >>> df.to_dict(into=OrderedDict)
        OrderedDict([('col1', OrderedDict([('row1', 1), ('row2', 2)])),
                     ('col2', OrderedDict([('row1', 0.5), ('row2', 0.75)]))])

        If you want a `defaultdict`, you need to initialize it:

        >>> dd = defaultdict(list)
        >>> df.to_dict('records', into=dd)
        [defaultdict(<class 'list'>, {'col1': 1, 'col2': 0.5}),
         defaultdict(<class 'list'>, {'col1': 2, 'col2': 0.75})]
        """
        from pandas.core.methods.to_dict import to_dict

        return to_dict(self, orient, into=into, index=index)

    @deprecate_nonkeyword_arguments(
        version="3.0", allowed_args=["self", "destination_table"], name="to_gbq"
    )
    def to_gbq(
        self,
        destination_table: str,
        project_id: str | None = None,
        chunksize: int | None = None,
        reauth: bool = False,
        if_exists: ToGbqIfexist = "fail",
        auth_local_webserver: bool = True,
        table_schema: list[dict[str, str]] | None = None,
        location: str | None = None,
        progress_bar: bool = True,
        credentials=None,
    ) -> None:
        """
        Write a DataFrame to a Google BigQuery table.

        .. deprecated:: 2.2.0

           Please use ``pandas_gbq.to_gbq`` instead.

        This function requires the `pandas-gbq package
        <https://pandas-gbq.readthedocs.io>`__.

        See the `How to authenticate with Google BigQuery
        <https://pandas-gbq.readthedocs.io/en/latest/howto/authentication.html>`__
        guide for authentication instructions.

        Parameters
        ----------
        destination_table : str
            Name of table to be written, in the form ``dataset.tablename``.
        project_id : str, optional
            Google BigQuery Account project ID. Optional when available from
            the environment.
        chunksize : int, optional
            Number of rows to be inserted in each chunk from the dataframe.
            Set to ``None`` to load the whole dataframe at once.
        reauth : bool, default False
            Force Google BigQuery to re-authenticate the user. This is useful
            if multiple accounts are used.
        if_exists : str, default 'fail'
            Behavior when the destination table exists. Value can be one of:

            ``'fail'``
                If table exists raise pandas_gbq.gbq.TableCreationError.
            ``'replace'``
                If table exists, drop it, recreate it, and insert data.
            ``'append'``
                If table exists, insert data. Create if does not exist.
        auth_local_webserver : bool, default True
            Use the `local webserver flow`_ instead of the `console flow`_
            when getting user credentials.

            .. _local webserver flow:
                https://google-auth-oauthlib.readthedocs.io/en/latest/reference/google_auth_oauthlib.flow.html#google_auth_oauthlib.flow.InstalledAppFlow.run_local_server
            .. _console flow:
                https://google-auth-oauthlib.readthedocs.io/en/latest/reference/google_auth_oauthlib.flow.html#google_auth_oauthlib.flow.InstalledAppFlow.run_console

            *New in version 0.2.0 of pandas-gbq*.

            .. versionchanged:: 1.5.0
               Default value is changed to ``True``. Google has deprecated the
               ``auth_local_webserver = False`` `"out of band" (copy-paste)
               flow
               <https://developers.googleblog.com/2022/02/making-oauth-flows-safer.html?m=1#disallowed-oob>`_.
        table_schema : list of dicts, optional
            List of BigQuery table fields to which according DataFrame
            columns conform to, e.g. ``[{'name': 'col1', 'type':
            'STRING'},...]``. If schema is not provided, it will be
            generated according to dtypes of DataFrame columns. See
            BigQuery API documentation on available names of a field.

            *New in version 0.3.1 of pandas-gbq*.
        location : str, optional
            Location where the load job should run. See the `BigQuery locations
            documentation
            <https://cloud.google.com/bigquery/docs/dataset-locations>`__ for a
            list of available locations. The location must match that of the
            target dataset.

            *New in version 0.5.0 of pandas-gbq*.
        progress_bar : bool, default True
            Use the library `tqdm` to show the progress bar for the upload,
            chunk by chunk.

            *New in version 0.5.0 of pandas-gbq*.
        credentials : google.auth.credentials.Credentials, optional
            Credentials for accessing Google APIs. Use this parameter to
            override default credentials, such as to use Compute Engine
            :class:`google.auth.compute_engine.Credentials` or Service
            Account :class:`google.oauth2.service_account.Credentials`
            directly.

            *New in version 0.8.0 of pandas-gbq*.

        See Also
        --------
        pandas_gbq.to_gbq : This function in the pandas-gbq library.
        read_gbq : Read a DataFrame from Google BigQuery.

        Examples
        --------
        Example taken from `Google BigQuery documentation
        <https://cloud.google.com/bigquery/docs/samples/bigquery-pandas-gbq-to-gbq-simple>`_

        >>> project_id = "my-project"
        >>> table_id = 'my_dataset.my_table'
        >>> df = pd.DataFrame({
        ...                   "my_string": ["a", "b", "c"],
        ...                   "my_int64": [1, 2, 3],
        ...                   "my_float64": [4.0, 5.0, 6.0],
        ...                   "my_bool1": [True, False, True],
        ...                   "my_bool2": [False, True, False],
        ...                   "my_dates": pd.date_range("now", periods=3),
        ...                   }
        ...                   )

        >>> df.to_gbq(table_id, project_id=project_id)  # doctest: +SKIP
        """
        from pandas.io import gbq

        gbq.to_gbq(
            self,
            destination_table,
            project_id=project_id,
            chunksize=chunksize,
            reauth=reauth,
            if_exists=if_exists,
            auth_local_webserver=auth_local_webserver,
            table_schema=table_schema,
            location=location,
            progress_bar=progress_bar,
            credentials=credentials,
        )

    @classmethod
    def from_records(
        cls,
        data,
        index=None,
        exclude=None,
        columns=None,
        coerce_float: bool = False,
        nrows: int | None = None,
    ) -> DataFrame:
        """
        Convert structured or record ndarray to DataFrame.

        Creates a DataFrame object from a structured ndarray, sequence of
        tuples or dicts, or DataFrame.

        Parameters
        ----------
        data : structured ndarray, sequence of tuples or dicts, or DataFrame
            Structured input data.

            .. deprecated:: 2.1.0
                Passing a DataFrame is deprecated.
        index : str, list of fields, array-like
            Field of array to use as the index, alternately a specific set of
            input labels to use.
        exclude : sequence, default None
            Columns or fields to exclude.
        columns : sequence, default None
            Column names to use. If the passed data do not have names
            associated with them, this argument provides names for the
            columns. Otherwise this argument indicates the order of the columns
            in the result (any names not found in the data will become all-NA
            columns).
        coerce_float : bool, default False
            Attempt to convert values of non-string, non-numeric objects (like
            decimal.Decimal) to floating point, useful for SQL result sets.
        nrows : int, default None
            Number of rows to read if data is an iterator.

        Returns
        -------
        DataFrame

        See Also
        --------
        DataFrame.from_dict : DataFrame from dict of array-like or dicts.
        DataFrame : DataFrame object creation using constructor.

        Examples
        --------
        Data can be provided as a structured ndarray:

        >>> data = np.array([(3, 'a'), (2, 'b'), (1, 'c'), (0, 'd')],
        ...                 dtype=[('col_1', 'i4'), ('col_2', 'U1')])
        >>> pd.DataFrame.from_records(data)
           col_1 col_2
        0      3     a
        1      2     b
        2      1     c
        3      0     d

        Data can be provided as a list of dicts:

        >>> data = [{'col_1': 3, 'col_2': 'a'},
        ...         {'col_1': 2, 'col_2': 'b'},
        ...         {'col_1': 1, 'col_2': 'c'},
        ...         {'col_1': 0, 'col_2': 'd'}]
        >>> pd.DataFrame.from_records(data)
           col_1 col_2
        0      3     a
        1      2     b
        2      1     c
        3      0     d

        Data can be provided as a list of tuples with corresponding columns:

        >>> data = [(3, 'a'), (2, 'b'), (1, 'c'), (0, 'd')]
        >>> pd.DataFrame.from_records(data, columns=['col_1', 'col_2'])
           col_1 col_2
        0      3     a
        1      2     b
        2      1     c
        3      0     d
        """
        if isinstance(data, DataFrame):
            warnings.warn(
                "Passing a DataFrame to DataFrame.from_records is deprecated. Use "
                "set_index and/or drop to modify the DataFrame instead.",
                FutureWarning,
                stacklevel=find_stack_level(),
            )
            if columns is not None:
                if is_scalar(columns):
                    columns = [columns]
                data = data[columns]
            if index is not None:
                data = data.set_index(index)
            if exclude is not None:
                data = data.drop(columns=exclude)
            return data.copy(deep=False)

        result_index = None

        # Make a copy of the input columns so we can modify it
        if columns is not None:
            columns = ensure_index(columns)

        def maybe_reorder(
            arrays: list[ArrayLike], arr_columns: Index, columns: Index, index
        ) -> tuple[list[ArrayLike], Index, Index | None]:
            """
            If our desired 'columns' do not match the data's pre-existing 'arr_columns',
            we re-order our arrays.  This is like a pre-emptive (cheap) reindex.
            """
            if len(arrays):
                length = len(arrays[0])
            else:
                length = 0

            result_index = None
            if len(arrays) == 0 and index is None and length == 0:
                result_index = default_index(0)

            arrays, arr_columns = reorder_arrays(arrays, arr_columns, columns, length)
            return arrays, arr_columns, result_index

        if is_iterator(data):
            if nrows == 0:
                return cls()

            try:
                first_row = next(data)
            except StopIteration:
                return cls(index=index, columns=columns)

            dtype = None
            if hasattr(first_row, "dtype") and first_row.dtype.names:
                dtype = first_row.dtype

            values = [first_row]

            if nrows is None:
                values += data
            else:
                values.extend(itertools.islice(data, nrows - 1))

            if dtype is not None:
                data = np.array(values, dtype=dtype)
            else:
                data = values

        if isinstance(data, dict):
            if columns is None:
                columns = arr_columns = ensure_index(sorted(data))
                arrays = [data[k] for k in columns]
            else:
                arrays = []
                arr_columns_list = []
                for k, v in data.items():
                    if k in columns:
                        arr_columns_list.append(k)
                        arrays.append(v)

                arr_columns = Index(arr_columns_list)
                arrays, arr_columns, result_index = maybe_reorder(
                    arrays, arr_columns, columns, index
                )

        elif isinstance(data, np.ndarray):
            arrays, columns = to_arrays(data, columns)
            arr_columns = columns
        else:
            arrays, arr_columns = to_arrays(data, columns)
            if coerce_float:
                for i, arr in enumerate(arrays):
                    if arr.dtype == object:
                        # error: Argument 1 to "maybe_convert_objects" has
                        # incompatible type "Union[ExtensionArray, ndarray]";
                        # expected "ndarray"
                        arrays[i] = lib.maybe_convert_objects(
                            arr,  # type: ignore[arg-type]
                            try_float=True,
                        )

            arr_columns = ensure_index(arr_columns)
            if columns is None:
                columns = arr_columns
            else:
                arrays, arr_columns, result_index = maybe_reorder(
                    arrays, arr_columns, columns, index
                )

        if exclude is None:
            exclude = set()
        else:
            exclude = set(exclude)

        if index is not None:
            if isinstance(index, str) or not hasattr(index, "__iter__"):
                i = columns.get_loc(index)
                exclude.add(index)
                if len(arrays) > 0:
                    result_index = Index(arrays[i], name=index)
                else:
                    result_index = Index([], name=index)
            else:
                try:
                    index_data = [arrays[arr_columns.get_loc(field)] for field in index]
                except (KeyError, TypeError):
                    # raised by get_loc, see GH#29258
                    result_index = index
                else:
                    result_index = ensure_index_from_sequences(index_data, names=index)
                    exclude.update(index)

        if any(exclude):
            arr_exclude = [x for x in exclude if x in arr_columns]
            to_remove = [arr_columns.get_loc(col) for col in arr_exclude]
            arrays = [v for i, v in enumerate(arrays) if i not in to_remove]

            columns = columns.drop(exclude)

        manager = _get_option("mode.data_manager", silent=True)
        mgr = arrays_to_mgr(arrays, columns, result_index, typ=manager)

        return cls._from_mgr(mgr, axes=mgr.axes)

    def to_records(
        self, index: bool = True, column_dtypes=None, index_dtypes=None
    ) -> np.rec.recarray:
        """
        Convert DataFrame to a NumPy record array.

        Index will be included as the first field of the record array if
        requested.

        Parameters
        ----------
        index : bool, default True
            Include index in resulting record array, stored in 'index'
            field or using the index label, if set.
        column_dtypes : str, type, dict, default None
            If a string or type, the data type to store all columns. If
            a dictionary, a mapping of column names and indices (zero-indexed)
            to specific data types.
        index_dtypes : str, type, dict, default None
            If a string or type, the data type to store all index levels. If
            a dictionary, a mapping of index level names and indices
            (zero-indexed) to specific data types.

            This mapping is applied only if `index=True`.

        Returns
        -------
        numpy.rec.recarray
            NumPy ndarray with the DataFrame labels as fields and each row
            of the DataFrame as entries.

        See Also
        --------
        DataFrame.from_records: Convert structured or record ndarray
            to DataFrame.
        numpy.rec.recarray: An ndarray that allows field access using
            attributes, analogous to typed columns in a
            spreadsheet.

        Examples
        --------
        >>> df = pd.DataFrame({'A': [1, 2], 'B': [0.5, 0.75]},
        ...                   index=['a', 'b'])
        >>> df
           A     B
        a  1  0.50
        b  2  0.75
        >>> df.to_records()
        rec.array([('a', 1, 0.5 ), ('b', 2, 0.75)],
                  dtype=[('index', 'O'), ('A', '<i8'), ('B', '<f8')])

        If the DataFrame index has no label then the recarray field name
        is set to 'index'. If the index has a label then this is used as the
        field name:

        >>> df.index = df.index.rename("I")
        >>> df.to_records()
        rec.array([('a', 1, 0.5 ), ('b', 2, 0.75)],
                  dtype=[('I', 'O'), ('A', '<i8'), ('B', '<f8')])

        The index can be excluded from the record array:

        >>> df.to_records(index=False)
        rec.array([(1, 0.5 ), (2, 0.75)],
                  dtype=[('A', '<i8'), ('B', '<f8')])

        Data types can be specified for the columns:

        >>> df.to_records(column_dtypes={"A": "int32"})
        rec.array([('a', 1, 0.5 ), ('b', 2, 0.75)],
                  dtype=[('I', 'O'), ('A', '<i4'), ('B', '<f8')])

        As well as for the index:

        >>> df.to_records(index_dtypes="<S2")
        rec.array([(b'a', 1, 0.5 ), (b'b', 2, 0.75)],
                  dtype=[('I', 'S2'), ('A', '<i8'), ('B', '<f8')])

        >>> index_dtypes = f"<S{df.index.str.len().max()}"
        >>> df.to_records(index_dtypes=index_dtypes)
        rec.array([(b'a', 1, 0.5 ), (b'b', 2, 0.75)],
                  dtype=[('I', 'S1'), ('A', '<i8'), ('B', '<f8')])
        """
        if index:
            ix_vals = [
                np.asarray(self.index.get_level_values(i))
                for i in range(self.index.nlevels)
            ]

            arrays = ix_vals + [
                np.asarray(self.iloc[:, i]) for i in range(len(self.columns))
            ]

            index_names = list(self.index.names)

            if isinstance(self.index, MultiIndex):
                index_names = com.fill_missing_names(index_names)
            elif index_names[0] is None:
                index_names = ["index"]

            names = [str(name) for name in itertools.chain(index_names, self.columns)]
        else:
            arrays = [np.asarray(self.iloc[:, i]) for i in range(len(self.columns))]
            names = [str(c) for c in self.columns]
            index_names = []

        index_len = len(index_names)
        formats = []

        for i, v in enumerate(arrays):
            index_int = i

            # When the names and arrays are collected, we
            # first collect those in the DataFrame's index,
            # followed by those in its columns.
            #
            # Thus, the total length of the array is:
            # len(index_names) + len(DataFrame.columns).
            #
            # This check allows us to see whether we are
            # handling a name / array in the index or column.
            if index_int < index_len:
                dtype_mapping = index_dtypes
                name = index_names[index_int]
            else:
                index_int -= index_len
                dtype_mapping = column_dtypes
                name = self.columns[index_int]

            # We have a dictionary, so we get the data type
            # associated with the index or column (which can
            # be denoted by its name in the DataFrame or its
            # position in DataFrame's array of indices or
            # columns, whichever is applicable.
            if is_dict_like(dtype_mapping):
                if name in dtype_mapping:
                    dtype_mapping = dtype_mapping[name]
                elif index_int in dtype_mapping:
                    dtype_mapping = dtype_mapping[index_int]
                else:
                    dtype_mapping = None

            # If no mapping can be found, use the array's
            # dtype attribute for formatting.
            #
            # A valid dtype must either be a type or
            # string naming a type.
            if dtype_mapping is None:
                formats.append(v.dtype)
            elif isinstance(dtype_mapping, (type, np.dtype, str)):
                # error: Argument 1 to "append" of "list" has incompatible
                # type "Union[type, dtype[Any], str]"; expected "dtype[Any]"
                formats.append(dtype_mapping)  # type: ignore[arg-type]
            else:
                element = "row" if i < index_len else "column"
                msg = f"Invalid dtype {dtype_mapping} specified for {element} {name}"
                raise ValueError(msg)

        return np.rec.fromarrays(arrays, dtype={"names": names, "formats": formats})

    @classmethod
    def _from_arrays(
        cls,
        arrays,
        columns,
        index,
        dtype: Dtype | None = None,
        verify_integrity: bool = True,
    ) -> Self:
        """
        Create DataFrame from a list of arrays corresponding to the columns.

        Parameters
        ----------
        arrays : list-like of arrays
            Each array in the list corresponds to one column, in order.
        columns : list-like, Index
            The column names for the resulting DataFrame.
        index : list-like, Index
            The rows labels for the resulting DataFrame.
        dtype : dtype, optional
            Optional dtype to enforce for all arrays.
        verify_integrity : bool, default True
            Validate and homogenize all input. If set to False, it is assumed
            that all elements of `arrays` are actual arrays how they will be
            stored in a block (numpy ndarray or ExtensionArray), have the same
            length as and are aligned with the index, and that `columns` and
            `index` are ensured to be an Index object.

        Returns
        -------
        DataFrame
        """
        if dtype is not None:
            dtype = pandas_dtype(dtype)

        manager = _get_option("mode.data_manager", silent=True)
        columns = ensure_index(columns)
        if len(columns) != len(arrays):
            raise ValueError("len(columns) must match len(arrays)")
        mgr = arrays_to_mgr(
            arrays,
            columns,
            index,
            dtype=dtype,
            verify_integrity=verify_integrity,
            typ=manager,
        )
        return cls._from_mgr(mgr, axes=mgr.axes)

    @doc(
        storage_options=_shared_docs["storage_options"],
        compression_options=_shared_docs["compression_options"] % "path",
    )
    def to_stata(
        self,
        path: FilePath | WriteBuffer[bytes],
        *,
        convert_dates: dict[Hashable, str] | None = None,
        write_index: bool = True,
        byteorder: ToStataByteorder | None = None,
        time_stamp: datetime.datetime | None = None,
        data_label: str | None = None,
        variable_labels: dict[Hashable, str] | None = None,
        version: int | None = 114,
        convert_strl: Sequence[Hashable] | None = None,
        compression: CompressionOptions = "infer",
        storage_options: StorageOptions | None = None,
        value_labels: dict[Hashable, dict[float, str]] | None = None,
    ) -> None:
        """
        Export DataFrame object to Stata dta format.

        Writes the DataFrame to a Stata dataset file.
        "dta" files contain a Stata dataset.

        Parameters
        ----------
        path : str, path object, or buffer
            String, path object (implementing ``os.PathLike[str]``), or file-like
            object implementing a binary ``write()`` function.

        convert_dates : dict
            Dictionary mapping columns containing datetime types to stata
            internal format to use when writing the dates. Options are 'tc',
            'td', 'tm', 'tw', 'th', 'tq', 'ty'. Column can be either an integer
            or a name. Datetime columns that do not have a conversion type
            specified will be converted to 'tc'. Raises NotImplementedError if
            a datetime column has timezone information.
        write_index : bool
            Write the index to Stata dataset.
        byteorder : str
            Can be ">", "<", "little", or "big". default is `sys.byteorder`.
        time_stamp : datetime
            A datetime to use as file creation date.  Default is the current
            time.
        data_label : str, optional
            A label for the data set.  Must be 80 characters or smaller.
        variable_labels : dict
            Dictionary containing columns as keys and variable labels as
            values. Each label must be 80 characters or smaller.
        version : {{114, 117, 118, 119, None}}, default 114
            Version to use in the output dta file. Set to None to let pandas
            decide between 118 or 119 formats depending on the number of
            columns in the frame. Version 114 can be read by Stata 10 and
            later. Version 117 can be read by Stata 13 or later. Version 118
            is supported in Stata 14 and later. Version 119 is supported in
            Stata 15 and later. Version 114 limits string variables to 244
            characters or fewer while versions 117 and later allow strings
            with lengths up to 2,000,000 characters. Versions 118 and 119
            support Unicode characters, and version 119 supports more than
            32,767 variables.

            Version 119 should usually only be used when the number of
            variables exceeds the capacity of dta format 118. Exporting
            smaller datasets in format 119 may have unintended consequences,
            and, as of November 2020, Stata SE cannot read version 119 files.

        convert_strl : list, optional
            List of column names to convert to string columns to Stata StrL
            format. Only available if version is 117.  Storing strings in the
            StrL format can produce smaller dta files if strings have more than
            8 characters and values are repeated.
        {compression_options}

            .. versionchanged:: 1.4.0 Zstandard support.

        {storage_options}

        value_labels : dict of dicts
            Dictionary containing columns as keys and dictionaries of column value
            to labels as values. Labels for a single variable must be 32,000
            characters or smaller.

            .. versionadded:: 1.4.0

        Raises
        ------
        NotImplementedError
            * If datetimes contain timezone information
            * Column dtype is not representable in Stata
        ValueError
            * Columns listed in convert_dates are neither datetime64[ns]
              or datetime.datetime
            * Column listed in convert_dates is not in DataFrame
            * Categorical label contains more than 32,000 characters

        See Also
        --------
        read_stata : Import Stata data files.
        io.stata.StataWriter : Low-level writer for Stata data files.
        io.stata.StataWriter117 : Low-level writer for version 117 files.

        Examples
        --------
        >>> df = pd.DataFrame({{'animal': ['falcon', 'parrot', 'falcon',
        ...                               'parrot'],
        ...                    'speed': [350, 18, 361, 15]}})
        >>> df.to_stata('animals.dta')  # doctest: +SKIP
        """
        if version not in (114, 117, 118, 119, None):
            raise ValueError("Only formats 114, 117, 118 and 119 are supported.")
        if version == 114:
            if convert_strl is not None:
                raise ValueError("strl is not supported in format 114")
            from pandas.io.stata import StataWriter as statawriter
        elif version == 117:
            # Incompatible import of "statawriter" (imported name has type
            # "Type[StataWriter117]", local name has type "Type[StataWriter]")
            from pandas.io.stata import (  # type: ignore[assignment]
                StataWriter117 as statawriter,
            )
        else:  # versions 118 and 119
            # Incompatible import of "statawriter" (imported name has type
            # "Type[StataWriter117]", local name has type "Type[StataWriter]")
            from pandas.io.stata import (  # type: ignore[assignment]
                StataWriterUTF8 as statawriter,
            )

        kwargs: dict[str, Any] = {}
        if version is None or version >= 117:
            # strl conversion is only supported >= 117
            kwargs["convert_strl"] = convert_strl
        if version is None or version >= 118:
            # Specifying the version is only supported for UTF8 (118 or 119)
            kwargs["version"] = version

        writer = statawriter(
            path,
            self,
            convert_dates=convert_dates,
            byteorder=byteorder,
            time_stamp=time_stamp,
            data_label=data_label,
            write_index=write_index,
            variable_labels=variable_labels,
            compression=compression,
            storage_options=storage_options,
            value_labels=value_labels,
            **kwargs,
        )
        writer.write_file()

    def to_feather(self, path: FilePath | WriteBuffer[bytes], **kwargs) -> None:
        """
        Write a DataFrame to the binary Feather format.

        Parameters
        ----------
        path : str, path object, file-like object
            String, path object (implementing ``os.PathLike[str]``), or file-like
            object implementing a binary ``write()`` function. If a string or a path,
            it will be used as Root Directory path when writing a partitioned dataset.
        **kwargs :
            Additional keywords passed to :func:`pyarrow.feather.write_feather`.
            This includes the `compression`, `compression_level`, `chunksize`
            and `version` keywords.

        Notes
        -----
        This function writes the dataframe as a `feather file
        <https://arrow.apache.org/docs/python/feather.html>`_. Requires a default
        index. For saving the DataFrame with your custom index use a method that
        supports custom indices e.g. `to_parquet`.

        Examples
        --------
        >>> df = pd.DataFrame([[1, 2, 3], [4, 5, 6]])
        >>> df.to_feather("file.feather")  # doctest: +SKIP
        """
        from pandas.io.feather_format import to_feather

        to_feather(self, path, **kwargs)

    @deprecate_nonkeyword_arguments(
        version="3.0", allowed_args=["self", "buf"], name="to_markdown"
    )
    @doc(
        Series.to_markdown,
        klass=_shared_doc_kwargs["klass"],
        storage_options=_shared_docs["storage_options"],
        examples="""Examples
        --------
        >>> df = pd.DataFrame(
        ...     data={"animal_1": ["elk", "pig"], "animal_2": ["dog", "quetzal"]}
        ... )
        >>> print(df.to_markdown())
        |    | animal_1   | animal_2   |
        |---:|:-----------|:-----------|
        |  0 | elk        | dog        |
        |  1 | pig        | quetzal    |

        Output markdown with a tabulate option.

        >>> print(df.to_markdown(tablefmt="grid"))
        +----+------------+------------+
        |    | animal_1   | animal_2   |
        +====+============+============+
        |  0 | elk        | dog        |
        +----+------------+------------+
        |  1 | pig        | quetzal    |
        +----+------------+------------+""",
    )
    def to_markdown(
        self,
        buf: FilePath | WriteBuffer[str] | None = None,
        mode: str = "wt",
        index: bool = True,
        storage_options: StorageOptions | None = None,
        **kwargs,
    ) -> str | None:
        if "showindex" in kwargs:
            raise ValueError("Pass 'index' instead of 'showindex")

        kwargs.setdefault("headers", "keys")
        kwargs.setdefault("tablefmt", "pipe")
        kwargs.setdefault("showindex", index)
        tabulate = import_optional_dependency("tabulate")
        result = tabulate.tabulate(self, **kwargs)
        if buf is None:
            return result

        with get_handle(buf, mode, storage_options=storage_options) as handles:
            handles.handle.write(result)
        return None

    @overload
    def to_parquet(
        self,
        path: None = ...,
        engine: Literal["auto", "pyarrow", "fastparquet"] = ...,
        compression: str | None = ...,
        index: bool | None = ...,
        partition_cols: list[str] | None = ...,
        storage_options: StorageOptions = ...,
        **kwargs,
    ) -> bytes:
        ...

    @overload
    def to_parquet(
        self,
        path: FilePath | WriteBuffer[bytes],
        engine: Literal["auto", "pyarrow", "fastparquet"] = ...,
        compression: str | None = ...,
        index: bool | None = ...,
        partition_cols: list[str] | None = ...,
        storage_options: StorageOptions = ...,
        **kwargs,
    ) -> None:
        ...

    @deprecate_nonkeyword_arguments(
        version="3.0", allowed_args=["self", "path"], name="to_parquet"
    )
    @doc(storage_options=_shared_docs["storage_options"])
    def to_parquet(
        self,
        path: FilePath | WriteBuffer[bytes] | None = None,
        engine: Literal["auto", "pyarrow", "fastparquet"] = "auto",
        compression: str | None = "snappy",
        index: bool | None = None,
        partition_cols: list[str] | None = None,
        storage_options: StorageOptions | None = None,
        **kwargs,
    ) -> bytes | None:
        """
        Write a DataFrame to the binary parquet format.

        This function writes the dataframe as a `parquet file
        <https://parquet.apache.org/>`_. You can choose different parquet
        backends, and have the option of compression. See
        :ref:`the user guide <io.parquet>` for more details.

        Parameters
        ----------
        path : str, path object, file-like object, or None, default None
            String, path object (implementing ``os.PathLike[str]``), or file-like
            object implementing a binary ``write()`` function. If None, the result is
            returned as bytes. If a string or path, it will be used as Root Directory
            path when writing a partitioned dataset.
        engine : {{'auto', 'pyarrow', 'fastparquet'}}, default 'auto'
            Parquet library to use. If 'auto', then the option
            ``io.parquet.engine`` is used. The default ``io.parquet.engine``
            behavior is to try 'pyarrow', falling back to 'fastparquet' if
            'pyarrow' is unavailable.
        compression : str or None, default 'snappy'
            Name of the compression to use. Use ``None`` for no compression.
            Supported options: 'snappy', 'gzip', 'brotli', 'lz4', 'zstd'.
        index : bool, default None
            If ``True``, include the dataframe's index(es) in the file output.
            If ``False``, they will not be written to the file.
            If ``None``, similar to ``True`` the dataframe's index(es)
            will be saved. However, instead of being saved as values,
            the RangeIndex will be stored as a range in the metadata so it
            doesn't require much space and is faster. Other indexes will
            be included as columns in the file output.
        partition_cols : list, optional, default None
            Column names by which to partition the dataset.
            Columns are partitioned in the order they are given.
            Must be None if path is not a string.
        {storage_options}

        **kwargs
            Additional arguments passed to the parquet library. See
            :ref:`pandas io <io.parquet>` for more details.

        Returns
        -------
        bytes if no path argument is provided else None

        See Also
        --------
        read_parquet : Read a parquet file.
        DataFrame.to_orc : Write an orc file.
        DataFrame.to_csv : Write a csv file.
        DataFrame.to_sql : Write to a sql table.
        DataFrame.to_hdf : Write to hdf.

        Notes
        -----
        This function requires either the `fastparquet
        <https://pypi.org/project/fastparquet>`_ or `pyarrow
        <https://arrow.apache.org/docs/python/>`_ library.

        Examples
        --------
        >>> df = pd.DataFrame(data={{'col1': [1, 2], 'col2': [3, 4]}})
        >>> df.to_parquet('df.parquet.gzip',
        ...               compression='gzip')  # doctest: +SKIP
        >>> pd.read_parquet('df.parquet.gzip')  # doctest: +SKIP
           col1  col2
        0     1     3
        1     2     4

        If you want to get a buffer to the parquet content you can use a io.BytesIO
        object, as long as you don't use partition_cols, which creates multiple files.

        >>> import io
        >>> f = io.BytesIO()
        >>> df.to_parquet(f)
        >>> f.seek(0)
        0
        >>> content = f.read()
        """
        from pandas.io.parquet import to_parquet

        return to_parquet(
            self,
            path,
            engine,
            compression=compression,
            index=index,
            partition_cols=partition_cols,
            storage_options=storage_options,
            **kwargs,
        )

    def to_orc(
        self,
        path: FilePath | WriteBuffer[bytes] | None = None,
        *,
        engine: Literal["pyarrow"] = "pyarrow",
        index: bool | None = None,
        engine_kwargs: dict[str, Any] | None = None,
    ) -> bytes | None:
        """
        Write a DataFrame to the ORC format.

        .. versionadded:: 1.5.0

        Parameters
        ----------
        path : str, file-like object or None, default None
            If a string, it will be used as Root Directory path
            when writing a partitioned dataset. By file-like object,
            we refer to objects with a write() method, such as a file handle
            (e.g. via builtin open function). If path is None,
            a bytes object is returned.
        engine : {'pyarrow'}, default 'pyarrow'
            ORC library to use.
        index : bool, optional
            If ``True``, include the dataframe's index(es) in the file output.
            If ``False``, they will not be written to the file.
            If ``None``, similar to ``infer`` the dataframe's index(es)
            will be saved. However, instead of being saved as values,
            the RangeIndex will be stored as a range in the metadata so it
            doesn't require much space and is faster. Other indexes will
            be included as columns in the file output.
        engine_kwargs : dict[str, Any] or None, default None
            Additional keyword arguments passed to :func:`pyarrow.orc.write_table`.

        Returns
        -------
        bytes if no path argument is provided else None

        Raises
        ------
        NotImplementedError
            Dtype of one or more columns is category, unsigned integers, interval,
            period or sparse.
        ValueError
            engine is not pyarrow.

        See Also
        --------
        read_orc : Read a ORC file.
        DataFrame.to_parquet : Write a parquet file.
        DataFrame.to_csv : Write a csv file.
        DataFrame.to_sql : Write to a sql table.
        DataFrame.to_hdf : Write to hdf.

        Notes
        -----
        * Before using this function you should read the :ref:`user guide about
          ORC <io.orc>` and :ref:`install optional dependencies <install.warn_orc>`.
        * This function requires `pyarrow <https://arrow.apache.org/docs/python/>`_
          library.
        * For supported dtypes please refer to `supported ORC features in Arrow
          <https://arrow.apache.org/docs/cpp/orc.html#data-types>`__.
        * Currently timezones in datetime columns are not preserved when a
          dataframe is converted into ORC files.

        Examples
        --------
        >>> df = pd.DataFrame(data={'col1': [1, 2], 'col2': [4, 3]})
        >>> df.to_orc('df.orc')  # doctest: +SKIP
        >>> pd.read_orc('df.orc')  # doctest: +SKIP
           col1  col2
        0     1     4
        1     2     3

        If you want to get a buffer to the orc content you can write it to io.BytesIO

        >>> import io
        >>> b = io.BytesIO(df.to_orc())  # doctest: +SKIP
        >>> b.seek(0)  # doctest: +SKIP
        0
        >>> content = b.read()  # doctest: +SKIP
        """
        from pandas.io.orc import to_orc

        return to_orc(
            self, path, engine=engine, index=index, engine_kwargs=engine_kwargs
        )

    @overload
    def to_html(
        self,
        buf: FilePath | WriteBuffer[str],
        columns: Axes | None = ...,
        col_space: ColspaceArgType | None = ...,
        header: bool = ...,
        index: bool = ...,
        na_rep: str = ...,
        formatters: FormattersType | None = ...,
        float_format: FloatFormatType | None = ...,
        sparsify: bool | None = ...,
        index_names: bool = ...,
        justify: str | None = ...,
        max_rows: int | None = ...,
        max_cols: int | None = ...,
        show_dimensions: bool | str = ...,
        decimal: str = ...,
        bold_rows: bool = ...,
        classes: str | list | tuple | None = ...,
        escape: bool = ...,
        notebook: bool = ...,
        border: int | bool | None = ...,
        table_id: str | None = ...,
        render_links: bool = ...,
        encoding: str | None = ...,
    ) -> None:
        ...

    @overload
    def to_html(
        self,
        buf: None = ...,
        columns: Axes | None = ...,
        col_space: ColspaceArgType | None = ...,
        header: bool = ...,
        index: bool = ...,
        na_rep: str = ...,
        formatters: FormattersType | None = ...,
        float_format: FloatFormatType | None = ...,
        sparsify: bool | None = ...,
        index_names: bool = ...,
        justify: str | None = ...,
        max_rows: int | None = ...,
        max_cols: int | None = ...,
        show_dimensions: bool | str = ...,
        decimal: str = ...,
        bold_rows: bool = ...,
        classes: str | list | tuple | None = ...,
        escape: bool = ...,
        notebook: bool = ...,
        border: int | bool | None = ...,
        table_id: str | None = ...,
        render_links: bool = ...,
        encoding: str | None = ...,
    ) -> str:
        ...

    @deprecate_nonkeyword_arguments(
        version="3.0", allowed_args=["self", "buf"], name="to_html"
    )
    @Substitution(
        header_type="bool",
        header="Whether to print column labels, default True",
        col_space_type="str or int, list or dict of int or str",
        col_space="The minimum width of each column in CSS length "
        "units.  An int is assumed to be px units.",
    )
    @Substitution(shared_params=fmt.common_docstring, returns=fmt.return_docstring)
    def to_html(
        self,
        buf: FilePath | WriteBuffer[str] | None = None,
        columns: Axes | None = None,
        col_space: ColspaceArgType | None = None,
        header: bool = True,
        index: bool = True,
        na_rep: str = "NaN",
        formatters: FormattersType | None = None,
        float_format: FloatFormatType | None = None,
        sparsify: bool | None = None,
        index_names: bool = True,
        justify: str | None = None,
        max_rows: int | None = None,
        max_cols: int | None = None,
        show_dimensions: bool | str = False,
        decimal: str = ".",
        bold_rows: bool = True,
        classes: str | list | tuple | None = None,
        escape: bool = True,
        notebook: bool = False,
        border: int | bool | None = None,
        table_id: str | None = None,
        render_links: bool = False,
        encoding: str | None = None,
    ) -> str | None:
        """
        Render a DataFrame as an HTML table.
        %(shared_params)s
        bold_rows : bool, default True
            Make the row labels bold in the output.
        classes : str or list or tuple, default None
            CSS class(es) to apply to the resulting html table.
        escape : bool, default True
            Convert the characters <, >, and & to HTML-safe sequences.
        notebook : {True, False}, default False
            Whether the generated HTML is for IPython Notebook.
        border : int
            A ``border=border`` attribute is included in the opening
            `<table>` tag. Default ``pd.options.display.html.border``.
        table_id : str, optional
            A css id is included in the opening `<table>` tag if specified.
        render_links : bool, default False
            Convert URLs to HTML links.
        encoding : str, default "utf-8"
            Set character encoding.
        %(returns)s
        See Also
        --------
        to_string : Convert DataFrame to a string.

        Examples
        --------
        >>> df = pd.DataFrame(data={'col1': [1, 2], 'col2': [4, 3]})
        >>> html_string = '''<table border="1" class="dataframe">
        ...   <thead>
        ...     <tr style="text-align: right;">
        ...       <th></th>
        ...       <th>col1</th>
        ...       <th>col2</th>
        ...     </tr>
        ...   </thead>
        ...   <tbody>
        ...     <tr>
        ...       <th>0</th>
        ...       <td>1</td>
        ...       <td>4</td>
        ...     </tr>
        ...     <tr>
        ...       <th>1</th>
        ...       <td>2</td>
        ...       <td>3</td>
        ...     </tr>
        ...   </tbody>
        ... </table>'''
        >>> assert html_string == df.to_html()
        """
        if justify is not None and justify not in fmt.VALID_JUSTIFY_PARAMETERS:
            raise ValueError("Invalid value for justify parameter")

        formatter = fmt.DataFrameFormatter(
            self,
            columns=columns,
            col_space=col_space,
            na_rep=na_rep,
            header=header,
            index=index,
            formatters=formatters,
            float_format=float_format,
            bold_rows=bold_rows,
            sparsify=sparsify,
            justify=justify,
            index_names=index_names,
            escape=escape,
            decimal=decimal,
            max_rows=max_rows,
            max_cols=max_cols,
            show_dimensions=show_dimensions,
        )
        # TODO: a generic formatter wld b in DataFrameFormatter
        return fmt.DataFrameRenderer(formatter).to_html(
            buf=buf,
            classes=classes,
            notebook=notebook,
            border=border,
            encoding=encoding,
            table_id=table_id,
            render_links=render_links,
        )

    @overload
    def to_xml(
        self,
        path_or_buffer: None = ...,
        *,
        index: bool = ...,
        root_name: str | None = ...,
        row_name: str | None = ...,
        na_rep: str | None = ...,
        attr_cols: list[str] | None = ...,
        elem_cols: list[str] | None = ...,
        namespaces: dict[str | None, str] | None = ...,
        prefix: str | None = ...,
        encoding: str = ...,
        xml_declaration: bool | None = ...,
        pretty_print: bool | None = ...,
        parser: XMLParsers | None = ...,
        stylesheet: FilePath | ReadBuffer[str] | ReadBuffer[bytes] | None = ...,
        compression: CompressionOptions = ...,
        storage_options: StorageOptions | None = ...,
    ) -> str:
        ...

    @overload
    def to_xml(
        self,
        path_or_buffer: FilePath | WriteBuffer[bytes] | WriteBuffer[str],
        *,
        index: bool = ...,
        root_name: str | None = ...,
        row_name: str | None = ...,
        na_rep: str | None = ...,
        attr_cols: list[str] | None = ...,
        elem_cols: list[str] | None = ...,
        namespaces: dict[str | None, str] | None = ...,
        prefix: str | None = ...,
        encoding: str = ...,
        xml_declaration: bool | None = ...,
        pretty_print: bool | None = ...,
        parser: XMLParsers | None = ...,
        stylesheet: FilePath | ReadBuffer[str] | ReadBuffer[bytes] | None = ...,
        compression: CompressionOptions = ...,
        storage_options: StorageOptions | None = ...,
    ) -> None:
        ...

    @deprecate_nonkeyword_arguments(
        version="3.0", allowed_args=["self", "path_or_buffer"], name="to_xml"
    )
    @doc(
        storage_options=_shared_docs["storage_options"],
        compression_options=_shared_docs["compression_options"] % "path_or_buffer",
    )
    def to_xml(
        self,
        path_or_buffer: FilePath | WriteBuffer[bytes] | WriteBuffer[str] | None = None,
        index: bool = True,
        root_name: str | None = "data",
        row_name: str | None = "row",
        na_rep: str | None = None,
        attr_cols: list[str] | None = None,
        elem_cols: list[str] | None = None,
        namespaces: dict[str | None, str] | None = None,
        prefix: str | None = None,
        encoding: str = "utf-8",
        xml_declaration: bool | None = True,
        pretty_print: bool | None = True,
        parser: XMLParsers | None = "lxml",
        stylesheet: FilePath | ReadBuffer[str] | ReadBuffer[bytes] | None = None,
        compression: CompressionOptions = "infer",
        storage_options: StorageOptions | None = None,
    ) -> str | None:
        """
        Render a DataFrame to an XML document.

        .. versionadded:: 1.3.0

        Parameters
        ----------
        path_or_buffer : str, path object, file-like object, or None, default None
            String, path object (implementing ``os.PathLike[str]``), or file-like
            object implementing a ``write()`` function. If None, the result is returned
            as a string.
        index : bool, default True
            Whether to include index in XML document.
        root_name : str, default 'data'
            The name of root element in XML document.
        row_name : str, default 'row'
            The name of row element in XML document.
        na_rep : str, optional
            Missing data representation.
        attr_cols : list-like, optional
            List of columns to write as attributes in row element.
            Hierarchical columns will be flattened with underscore
            delimiting the different levels.
        elem_cols : list-like, optional
            List of columns to write as children in row element. By default,
            all columns output as children of row element. Hierarchical
            columns will be flattened with underscore delimiting the
            different levels.
        namespaces : dict, optional
            All namespaces to be defined in root element. Keys of dict
            should be prefix names and values of dict corresponding URIs.
            Default namespaces should be given empty string key. For
            example, ::

                namespaces = {{"": "https://example.com"}}

        prefix : str, optional
            Namespace prefix to be used for every element and/or attribute
            in document. This should be one of the keys in ``namespaces``
            dict.
        encoding : str, default 'utf-8'
            Encoding of the resulting document.
        xml_declaration : bool, default True
            Whether to include the XML declaration at start of document.
        pretty_print : bool, default True
            Whether output should be pretty printed with indentation and
            line breaks.
        parser : {{'lxml','etree'}}, default 'lxml'
            Parser module to use for building of tree. Only 'lxml' and
            'etree' are supported. With 'lxml', the ability to use XSLT
            stylesheet is supported.
        stylesheet : str, path object or file-like object, optional
            A URL, file-like object, or a raw string containing an XSLT
            script used to transform the raw XML output. Script should use
            layout of elements and attributes from original output. This
            argument requires ``lxml`` to be installed. Only XSLT 1.0
            scripts and not later versions is currently supported.
        {compression_options}

            .. versionchanged:: 1.4.0 Zstandard support.

        {storage_options}

        Returns
        -------
        None or str
            If ``io`` is None, returns the resulting XML format as a
            string. Otherwise returns None.

        See Also
        --------
        to_json : Convert the pandas object to a JSON string.
        to_html : Convert DataFrame to a html.

        Examples
        --------
        >>> df = pd.DataFrame({{'shape': ['square', 'circle', 'triangle'],
        ...                    'degrees': [360, 360, 180],
        ...                    'sides': [4, np.nan, 3]}})

        >>> df.to_xml()  # doctest: +SKIP
        <?xml version='1.0' encoding='utf-8'?>
        <data>
          <row>
            <index>0</index>
            <shape>square</shape>
            <degrees>360</degrees>
            <sides>4.0</sides>
          </row>
          <row>
            <index>1</index>
            <shape>circle</shape>
            <degrees>360</degrees>
            <sides/>
          </row>
          <row>
            <index>2</index>
            <shape>triangle</shape>
            <degrees>180</degrees>
            <sides>3.0</sides>
          </row>
        </data>

        >>> df.to_xml(attr_cols=[
        ...           'index', 'shape', 'degrees', 'sides'
        ...           ])  # doctest: +SKIP
        <?xml version='1.0' encoding='utf-8'?>
        <data>
          <row index="0" shape="square" degrees="360" sides="4.0"/>
          <row index="1" shape="circle" degrees="360"/>
          <row index="2" shape="triangle" degrees="180" sides="3.0"/>
        </data>

        >>> df.to_xml(namespaces={{"doc": "https://example.com"}},
        ...           prefix="doc")  # doctest: +SKIP
        <?xml version='1.0' encoding='utf-8'?>
        <doc:data xmlns:doc="https://example.com">
          <doc:row>
            <doc:index>0</doc:index>
            <doc:shape>square</doc:shape>
            <doc:degrees>360</doc:degrees>
            <doc:sides>4.0</doc:sides>
          </doc:row>
          <doc:row>
            <doc:index>1</doc:index>
            <doc:shape>circle</doc:shape>
            <doc:degrees>360</doc:degrees>
            <doc:sides/>
          </doc:row>
          <doc:row>
            <doc:index>2</doc:index>
            <doc:shape>triangle</doc:shape>
            <doc:degrees>180</doc:degrees>
            <doc:sides>3.0</doc:sides>
          </doc:row>
        </doc:data>
        """

        from pandas.io.formats.xml import (
            EtreeXMLFormatter,
            LxmlXMLFormatter,
        )

        lxml = import_optional_dependency("lxml.etree", errors="ignore")

        TreeBuilder: type[EtreeXMLFormatter | LxmlXMLFormatter]

        if parser == "lxml":
            if lxml is not None:
                TreeBuilder = LxmlXMLFormatter
            else:
                raise ImportError(
                    "lxml not found, please install or use the etree parser."
                )

        elif parser == "etree":
            TreeBuilder = EtreeXMLFormatter

        else:
            raise ValueError("Values for parser can only be lxml or etree.")

        xml_formatter = TreeBuilder(
            self,
            path_or_buffer=path_or_buffer,
            index=index,
            root_name=root_name,
            row_name=row_name,
            na_rep=na_rep,
            attr_cols=attr_cols,
            elem_cols=elem_cols,
            namespaces=namespaces,
            prefix=prefix,
            encoding=encoding,
            xml_declaration=xml_declaration,
            pretty_print=pretty_print,
            stylesheet=stylesheet,
            compression=compression,
            storage_options=storage_options,
        )

        return xml_formatter.write_output()

    # ----------------------------------------------------------------------
    @doc(INFO_DOCSTRING, **frame_sub_kwargs)
    def info(
        self,
        verbose: bool | None = None,
        buf: WriteBuffer[str] | None = None,
        max_cols: int | None = None,
        memory_usage: bool | str | None = None,
        show_counts: bool | None = None,
    ) -> None:
        info = DataFrameInfo(
            data=self,
            memory_usage=memory_usage,
        )
        info.render(
            buf=buf,
            max_cols=max_cols,
            verbose=verbose,
            show_counts=show_counts,
        )

    def memory_usage(self, index: bool = True, deep: bool = False) -> Series:
        """
        Return the memory usage of each column in bytes.

        The memory usage can optionally include the contribution of
        the index and elements of `object` dtype.

        This value is displayed in `DataFrame.info` by default. This can be
        suppressed by setting ``pandas.options.display.memory_usage`` to False.

        Parameters
        ----------
        index : bool, default True
            Specifies whether to include the memory usage of the DataFrame's
            index in returned Series. If ``index=True``, the memory usage of
            the index is the first item in the output.
        deep : bool, default False
            If True, introspect the data deeply by interrogating
            `object` dtypes for system-level memory consumption, and include
            it in the returned values.

        Returns
        -------
        Series
            A Series whose index is the original column names and whose values
            is the memory usage of each column in bytes.

        See Also
        --------
        numpy.ndarray.nbytes : Total bytes consumed by the elements of an
            ndarray.
        Series.memory_usage : Bytes consumed by a Series.
        Categorical : Memory-efficient array for string values with
            many repeated values.
        DataFrame.info : Concise summary of a DataFrame.

        Notes
        -----
        See the :ref:`Frequently Asked Questions <df-memory-usage>` for more
        details.

        Examples
        --------
        >>> dtypes = ['int64', 'float64', 'complex128', 'object', 'bool']
        >>> data = dict([(t, np.ones(shape=5000, dtype=int).astype(t))
        ...              for t in dtypes])
        >>> df = pd.DataFrame(data)
        >>> df.head()
           int64  float64            complex128  object  bool
        0      1      1.0              1.0+0.0j       1  True
        1      1      1.0              1.0+0.0j       1  True
        2      1      1.0              1.0+0.0j       1  True
        3      1      1.0              1.0+0.0j       1  True
        4      1      1.0              1.0+0.0j       1  True

        >>> df.memory_usage()
        Index           128
        int64         40000
        float64       40000
        complex128    80000
        object        40000
        bool           5000
        dtype: int64

        >>> df.memory_usage(index=False)
        int64         40000
        float64       40000
        complex128    80000
        object        40000
        bool           5000
        dtype: int64

        The memory footprint of `object` dtype columns is ignored by default:

        >>> df.memory_usage(deep=True)
        Index            128
        int64          40000
        float64        40000
        complex128     80000
        object        180000
        bool            5000
        dtype: int64

        Use a Categorical for efficient storage of an object-dtype column with
        many repeated values.

        >>> df['object'].astype('category').memory_usage(deep=True)
        5244
        """
        result = self._constructor_sliced(
            [c.memory_usage(index=False, deep=deep) for col, c in self.items()],
            index=self.columns,
            dtype=np.intp,
        )
        if index:
            index_memory_usage = self._constructor_sliced(
                self.index.memory_usage(deep=deep), index=["Index"]
            )
            result = index_memory_usage._append(result)
        return result

    def transpose(self, *args, copy: bool = False) -> DataFrame:
        """
        Transpose index and columns.

        Reflect the DataFrame over its main diagonal by writing rows as columns
        and vice-versa. The property :attr:`.T` is an accessor to the method
        :meth:`transpose`.

        Parameters
        ----------
        *args : tuple, optional
            Accepted for compatibility with NumPy.
        copy : bool, default False
            Whether to copy the data after transposing, even for DataFrames
            with a single dtype.

            Note that a copy is always required for mixed dtype DataFrames,
            or for DataFrames with any extension types.

            .. note::
                The `copy` keyword will change behavior in pandas 3.0.
                `Copy-on-Write
                <https://pandas.pydata.org/docs/dev/user_guide/copy_on_write.html>`__
                will be enabled by default, which means that all methods with a
                `copy` keyword will use a lazy copy mechanism to defer the copy and
                ignore the `copy` keyword. The `copy` keyword will be removed in a
                future version of pandas.

                You can already get the future behavior and improvements through
                enabling copy on write ``pd.options.mode.copy_on_write = True``

        Returns
        -------
        DataFrame
            The transposed DataFrame.

        See Also
        --------
        numpy.transpose : Permute the dimensions of a given array.

        Notes
        -----
        Transposing a DataFrame with mixed dtypes will result in a homogeneous
        DataFrame with the `object` dtype. In such a case, a copy of the data
        is always made.

        Examples
        --------
        **Square DataFrame with homogeneous dtype**

        >>> d1 = {'col1': [1, 2], 'col2': [3, 4]}
        >>> df1 = pd.DataFrame(data=d1)
        >>> df1
           col1  col2
        0     1     3
        1     2     4

        >>> df1_transposed = df1.T  # or df1.transpose()
        >>> df1_transposed
              0  1
        col1  1  2
        col2  3  4

        When the dtype is homogeneous in the original DataFrame, we get a
        transposed DataFrame with the same dtype:

        >>> df1.dtypes
        col1    int64
        col2    int64
        dtype: object
        >>> df1_transposed.dtypes
        0    int64
        1    int64
        dtype: object

        **Non-square DataFrame with mixed dtypes**

        >>> d2 = {'name': ['Alice', 'Bob'],
        ...       'score': [9.5, 8],
        ...       'employed': [False, True],
        ...       'kids': [0, 0]}
        >>> df2 = pd.DataFrame(data=d2)
        >>> df2
            name  score  employed  kids
        0  Alice    9.5     False     0
        1    Bob    8.0      True     0

        >>> df2_transposed = df2.T  # or df2.transpose()
        >>> df2_transposed
                      0     1
        name      Alice   Bob
        score       9.5   8.0
        employed  False  True
        kids          0     0

        When the DataFrame has mixed dtypes, we get a transposed DataFrame with
        the `object` dtype:

        >>> df2.dtypes
        name         object
        score       float64
        employed       bool
        kids          int64
        dtype: object
        >>> df2_transposed.dtypes
        0    object
        1    object
        dtype: object
        """
        nv.validate_transpose(args, {})
        # construct the args

        dtypes = list(self.dtypes)

        if self._can_fast_transpose:
            # Note: tests pass without this, but this improves perf quite a bit.
            new_vals = self._values.T
            if copy and not using_copy_on_write():
                new_vals = new_vals.copy()

            result = self._constructor(
                new_vals,
                index=self.columns,
                columns=self.index,
                copy=False,
                dtype=new_vals.dtype,
            )
            if using_copy_on_write() and len(self) > 0:
                result._mgr.add_references(self._mgr)  # type: ignore[arg-type]

        elif (
            self._is_homogeneous_type
            and dtypes
            and isinstance(dtypes[0], ExtensionDtype)
        ):
            new_values: list
            if isinstance(dtypes[0], BaseMaskedDtype):
                # We have masked arrays with the same dtype. We can transpose faster.
                from pandas.core.arrays.masked import (
                    transpose_homogeneous_masked_arrays,
                )

                new_values = transpose_homogeneous_masked_arrays(
                    cast(Sequence[BaseMaskedArray], self._iter_column_arrays())
                )
            elif isinstance(dtypes[0], ArrowDtype):
                # We have arrow EAs with the same dtype. We can transpose faster.
                from pandas.core.arrays.arrow.array import (
                    ArrowExtensionArray,
                    transpose_homogeneous_pyarrow,
                )

                new_values = transpose_homogeneous_pyarrow(
                    cast(Sequence[ArrowExtensionArray], self._iter_column_arrays())
                )
            else:
                # We have other EAs with the same dtype. We preserve dtype in transpose.
                dtyp = dtypes[0]
                arr_typ = dtyp.construct_array_type()
                values = self.values
                new_values = [arr_typ._from_sequence(row, dtype=dtyp) for row in values]

            result = type(self)._from_arrays(
                new_values,
                index=self.columns,
                columns=self.index,
                verify_integrity=False,
            )

        else:
            new_arr = self.values.T
            if copy and not using_copy_on_write():
                new_arr = new_arr.copy()
            result = self._constructor(
                new_arr,
                index=self.columns,
                columns=self.index,
                dtype=new_arr.dtype,
                # We already made a copy (more than one block)
                copy=False,
            )

        return result.__finalize__(self, method="transpose")

    @property
    def T(self) -> DataFrame:
        """
        The transpose of the DataFrame.

        Returns
        -------
        DataFrame
            The transposed DataFrame.

        See Also
        --------
        DataFrame.transpose : Transpose index and columns.

        Examples
        --------
        >>> df = pd.DataFrame({'col1': [1, 2], 'col2': [3, 4]})
        >>> df
           col1  col2
        0     1     3
        1     2     4

        >>> df.T
              0  1
        col1  1  2
        col2  3  4
        """
        return self.transpose()

    # ----------------------------------------------------------------------
    # Indexing Methods

    def _ixs(self, i: int, axis: AxisInt = 0) -> Series:
        """
        Parameters
        ----------
        i : int
        axis : int

        Returns
        -------
        Series
        """
        # irow
        if axis == 0:
            new_mgr = self._mgr.fast_xs(i)

            # if we are a copy, mark as such
            copy = isinstance(new_mgr.array, np.ndarray) and new_mgr.array.base is None
            result = self._constructor_sliced_from_mgr(new_mgr, axes=new_mgr.axes)
            result._name = self.index[i]
            result = result.__finalize__(self)
            result._set_is_copy(self, copy=copy)
            return result

        # icol
        else:
            label = self.columns[i]

            col_mgr = self._mgr.iget(i)
            result = self._box_col_values(col_mgr, i)

            # this is a cached value, mark it so
            result._set_as_cached(label, self)
            return result

    def _get_column_array(self, i: int) -> ArrayLike:
        """
        Get the values of the i'th column (ndarray or ExtensionArray, as stored
        in the Block)

        Warning! The returned array is a view but doesn't handle Copy-on-Write,
        so this should be used with caution (for read-only purposes).
        """
        return self._mgr.iget_values(i)

    def _iter_column_arrays(self) -> Iterator[ArrayLike]:
        """
        Iterate over the arrays of all columns in order.
        This returns the values as stored in the Block (ndarray or ExtensionArray).

        Warning! The returned array is a view but doesn't handle Copy-on-Write,
        so this should be used with caution (for read-only purposes).
        """
        if isinstance(self._mgr, ArrayManager):
            yield from self._mgr.arrays
        else:
            for i in range(len(self.columns)):
                yield self._get_column_array(i)

    def _getitem_nocopy(self, key: list):
        """
        Behaves like __getitem__, but returns a view in cases where __getitem__
        would make a copy.
        """
        # TODO(CoW): can be removed if/when we are always Copy-on-Write
        indexer = self.columns._get_indexer_strict(key, "columns")[1]
        new_axis = self.columns[indexer]

        new_mgr = self._mgr.reindex_indexer(
            new_axis,
            indexer,
            axis=0,
            allow_dups=True,
            copy=False,
            only_slice=True,
        )
        result = self._constructor_from_mgr(new_mgr, axes=new_mgr.axes)
        result = result.__finalize__(self)
        return result

    def __getitem__(self, key):
        check_dict_or_set_indexers(key)
        key = lib.item_from_zerodim(key)
        key = com.apply_if_callable(key, self)

        if is_hashable(key) and not is_iterator(key):
            # is_iterator to exclude generator e.g. test_getitem_listlike
            # shortcut if the key is in columns
            is_mi = isinstance(self.columns, MultiIndex)
            # GH#45316 Return view if key is not duplicated
            # Only use drop_duplicates with duplicates for performance
            if not is_mi and (
                self.columns.is_unique
                and key in self.columns
                or key in self.columns.drop_duplicates(keep=False)
            ):
                return self._get_item_cache(key)

            elif is_mi and self.columns.is_unique and key in self.columns:
                return self._getitem_multilevel(key)

        # Do we have a slicer (on rows)?
        if isinstance(key, slice):
            return self._getitem_slice(key)

        # Do we have a (boolean) DataFrame?
        if isinstance(key, DataFrame):
            return self.where(key)

        # Do we have a (boolean) 1d indexer?
        if com.is_bool_indexer(key):
            return self._getitem_bool_array(key)

        # We are left with two options: a single key, and a collection of keys,
        # We interpret tuples as collections only for non-MultiIndex
        is_single_key = isinstance(key, tuple) or not is_list_like(key)

        if is_single_key:
            if self.columns.nlevels > 1:
                return self._getitem_multilevel(key)
            indexer = self.columns.get_loc(key)
            if is_integer(indexer):
                indexer = [indexer]
        else:
            if is_iterator(key):
                key = list(key)
            indexer = self.columns._get_indexer_strict(key, "columns")[1]

        # take() does not accept boolean indexers
        if getattr(indexer, "dtype", None) == bool:
            indexer = np.where(indexer)[0]

        if isinstance(indexer, slice):
            return self._slice(indexer, axis=1)

        data = self._take_with_is_copy(indexer, axis=1)

        if is_single_key:
            # What does looking for a single key in a non-unique index return?
            # The behavior is inconsistent. It returns a Series, except when
            # - the key itself is repeated (test on data.shape, #9519), or
            # - we have a MultiIndex on columns (test on self.columns, #21309)
            if data.shape[1] == 1 and not isinstance(self.columns, MultiIndex):
                # GH#26490 using data[key] can cause RecursionError
                return data._get_item_cache(key)

        return data

    def _getitem_bool_array(self, key):
        # also raises Exception if object array with NA values
        # warning here just in case -- previously __setitem__ was
        # reindexing but __getitem__ was not; it seems more reasonable to
        # go with the __setitem__ behavior since that is more consistent
        # with all other indexing behavior
        if isinstance(key, Series) and not key.index.equals(self.index):
            warnings.warn(
                "Boolean Series key will be reindexed to match DataFrame index.",
                UserWarning,
                stacklevel=find_stack_level(),
            )
        elif len(key) != len(self.index):
            raise ValueError(
                f"Item wrong length {len(key)} instead of {len(self.index)}."
            )

        # check_bool_indexer will throw exception if Series key cannot
        # be reindexed to match DataFrame rows
        key = check_bool_indexer(self.index, key)

        if key.all():
            return self.copy(deep=None)

        indexer = key.nonzero()[0]
        return self._take_with_is_copy(indexer, axis=0)

    def _getitem_multilevel(self, key):
        # self.columns is a MultiIndex
        loc = self.columns.get_loc(key)
        if isinstance(loc, (slice, np.ndarray)):
            new_columns = self.columns[loc]
            result_columns = maybe_droplevels(new_columns, key)
            result = self.iloc[:, loc]
            result.columns = result_columns

            # If there is only one column being returned, and its name is
            # either an empty string, or a tuple with an empty string as its
            # first element, then treat the empty string as a placeholder
            # and return the column as if the user had provided that empty
            # string in the key. If the result is a Series, exclude the
            # implied empty string from its name.
            if len(result.columns) == 1:
                # e.g. test_frame_getitem_multicolumn_empty_level,
                #  test_frame_mixed_depth_get, test_loc_setitem_single_column_slice
                top = result.columns[0]
                if isinstance(top, tuple):
                    top = top[0]
                if top == "":
                    result = result[""]
                    if isinstance(result, Series):
                        result = self._constructor_sliced(
                            result, index=self.index, name=key
                        )

            result._set_is_copy(self)
            return result
        else:
            # loc is neither a slice nor ndarray, so must be an int
            return self._ixs(loc, axis=1)

    def _get_value(self, index, col, takeable: bool = False) -> Scalar:
        """
        Quickly retrieve single value at passed column and index.

        Parameters
        ----------
        index : row label
        col : column label
        takeable : interpret the index/col as indexers, default False

        Returns
        -------
        scalar

        Notes
        -----
        Assumes that both `self.index._index_as_unique` and
        `self.columns._index_as_unique`; Caller is responsible for checking.
        """
        if takeable:
            series = self._ixs(col, axis=1)
            return series._values[index]

        series = self._get_item_cache(col)
        engine = self.index._engine

        if not isinstance(self.index, MultiIndex):
            # CategoricalIndex: Trying to use the engine fastpath may give incorrect
            #  results if our categories are integers that dont match our codes
            # IntervalIndex: IntervalTree has no get_loc
            row = self.index.get_loc(index)
            return series._values[row]

        # For MultiIndex going through engine effectively restricts us to
        #  same-length tuples; see test_get_set_value_no_partial_indexing
        loc = engine.get_loc(index)
        return series._values[loc]

    def isetitem(self, loc, value) -> None:
        """
        Set the given value in the column with position `loc`.

        This is a positional analogue to ``__setitem__``.

        Parameters
        ----------
        loc : int or sequence of ints
            Index position for the column.
        value : scalar or arraylike
            Value(s) for the column.

        Notes
        -----
        ``frame.isetitem(loc, value)`` is an in-place method as it will
        modify the DataFrame in place (not returning a new object). In contrast to
        ``frame.iloc[:, i] = value`` which will try to update the existing values in
        place, ``frame.isetitem(loc, value)`` will not update the values of the column
        itself in place, it will instead insert a new array.

        In cases where ``frame.columns`` is unique, this is equivalent to
        ``frame[frame.columns[i]] = value``.
        """
        if isinstance(value, DataFrame):
            if is_integer(loc):
                loc = [loc]

            if len(loc) != len(value.columns):
                raise ValueError(
                    f"Got {len(loc)} positions but value has {len(value.columns)} "
                    f"columns."
                )

            for i, idx in enumerate(loc):
                arraylike, refs = self._sanitize_column(value.iloc[:, i])
                self._iset_item_mgr(idx, arraylike, inplace=False, refs=refs)
            return

        arraylike, refs = self._sanitize_column(value)
        self._iset_item_mgr(loc, arraylike, inplace=False, refs=refs)

    def __setitem__(self, key, value) -> None:
        if not PYPY and using_copy_on_write():
            if sys.getrefcount(self) <= 3:
                warnings.warn(
                    _chained_assignment_msg, ChainedAssignmentError, stacklevel=2
                )
        elif not PYPY and not using_copy_on_write():
            if sys.getrefcount(self) <= 3 and (
                warn_copy_on_write()
                or (
                    not warn_copy_on_write()
                    and any(b.refs.has_reference() for b in self._mgr.blocks)  # type: ignore[union-attr]
                )
            ):
                warnings.warn(
                    _chained_assignment_warning_msg, FutureWarning, stacklevel=2
                )

        key = com.apply_if_callable(key, self)

        # see if we can slice the rows
        if isinstance(key, slice):
            slc = self.index._convert_slice_indexer(key, kind="getitem")
            return self._setitem_slice(slc, value)

        if isinstance(key, DataFrame) or getattr(key, "ndim", None) == 2:
            self._setitem_frame(key, value)
        elif isinstance(key, (Series, np.ndarray, list, Index)):
            self._setitem_array(key, value)
        elif isinstance(value, DataFrame):
            self._set_item_frame_value(key, value)
        elif (
            is_list_like(value)
            and not self.columns.is_unique
            and 1 < len(self.columns.get_indexer_for([key])) == len(value)
        ):
            # Column to set is duplicated
            self._setitem_array([key], value)
        else:
            # set column
            self._set_item(key, value)

    def _setitem_slice(self, key: slice, value) -> None:
        # NB: we can't just use self.loc[key] = value because that
        #  operates on labels and we need to operate positional for
        #  backwards-compat, xref GH#31469
        self._check_setitem_copy()
        self.iloc[key] = value

    def _setitem_array(self, key, value):
        # also raises Exception if object array with NA values
        if com.is_bool_indexer(key):
            # bool indexer is indexing along rows
            if len(key) != len(self.index):
                raise ValueError(
                    f"Item wrong length {len(key)} instead of {len(self.index)}!"
                )
            key = check_bool_indexer(self.index, key)
            indexer = key.nonzero()[0]
            self._check_setitem_copy()
            if isinstance(value, DataFrame):
                # GH#39931 reindex since iloc does not align
                value = value.reindex(self.index.take(indexer))
            self.iloc[indexer] = value

        else:
            # Note: unlike self.iloc[:, indexer] = value, this will
            #  never try to overwrite values inplace

            if isinstance(value, DataFrame):
                check_key_length(self.columns, key, value)
                for k1, k2 in zip(key, value.columns):
                    self[k1] = value[k2]

            elif not is_list_like(value):
                for col in key:
                    self[col] = value

            elif isinstance(value, np.ndarray) and value.ndim == 2:
                self._iset_not_inplace(key, value)

            elif np.ndim(value) > 1:
                # list of lists
                value = DataFrame(value).values
                return self._setitem_array(key, value)

            else:
                self._iset_not_inplace(key, value)

    def _iset_not_inplace(self, key, value):
        # GH#39510 when setting with df[key] = obj with a list-like key and
        #  list-like value, we iterate over those listlikes and set columns
        #  one at a time.  This is different from dispatching to
        #  `self.loc[:, key]= value`  because loc.__setitem__ may overwrite
        #  data inplace, whereas this will insert new arrays.

        def igetitem(obj, i: int):
            # Note: we catch DataFrame obj before getting here, but
            #  hypothetically would return obj.iloc[:, i]
            if isinstance(obj, np.ndarray):
                return obj[..., i]
            else:
                return obj[i]

        if self.columns.is_unique:
            if np.shape(value)[-1] != len(key):
                raise ValueError("Columns must be same length as key")

            for i, col in enumerate(key):
                self[col] = igetitem(value, i)

        else:
            ilocs = self.columns.get_indexer_non_unique(key)[0]
            if (ilocs < 0).any():
                # key entries not in self.columns
                raise NotImplementedError

            if np.shape(value)[-1] != len(ilocs):
                raise ValueError("Columns must be same length as key")

            assert np.ndim(value) <= 2

            orig_columns = self.columns

            # Using self.iloc[:, i] = ... may set values inplace, which
            #  by convention we do not do in __setitem__
            try:
                self.columns = Index(range(len(self.columns)))
                for i, iloc in enumerate(ilocs):
                    self[iloc] = igetitem(value, i)
            finally:
                self.columns = orig_columns

    def _setitem_frame(self, key, value):
        # support boolean setting with DataFrame input, e.g.
        # df[df > df2] = 0
        if isinstance(key, np.ndarray):
            if key.shape != self.shape:
                raise ValueError("Array conditional must be same shape as self")
            key = self._constructor(key, **self._construct_axes_dict(), copy=False)

        if key.size and not all(is_bool_dtype(dtype) for dtype in key.dtypes):
            raise TypeError(
                "Must pass DataFrame or 2-d ndarray with boolean values only"
            )

        self._check_setitem_copy()
        self._where(-key, value, inplace=True)

    def _set_item_frame_value(self, key, value: DataFrame) -> None:
        self._ensure_valid_index(value)

        # align columns
        if key in self.columns:
            loc = self.columns.get_loc(key)
            cols = self.columns[loc]
            len_cols = 1 if is_scalar(cols) or isinstance(cols, tuple) else len(cols)
            if len_cols != len(value.columns):
                raise ValueError("Columns must be same length as key")

            # align right-hand-side columns if self.columns
            # is multi-index and self[key] is a sub-frame
            if isinstance(self.columns, MultiIndex) and isinstance(
                loc, (slice, Series, np.ndarray, Index)
            ):
                cols_droplevel = maybe_droplevels(cols, key)
                if len(cols_droplevel) and not cols_droplevel.equals(value.columns):
                    value = value.reindex(cols_droplevel, axis=1)

                for col, col_droplevel in zip(cols, cols_droplevel):
                    self[col] = value[col_droplevel]
                return

            if is_scalar(cols):
                self[cols] = value[value.columns[0]]
                return

            locs: np.ndarray | list
            if isinstance(loc, slice):
                locs = np.arange(loc.start, loc.stop, loc.step)
            elif is_scalar(loc):
                locs = [loc]
            else:
                locs = loc.nonzero()[0]

            return self.isetitem(locs, value)

        if len(value.columns) > 1:
            raise ValueError(
                "Cannot set a DataFrame with multiple columns to the single "
                f"column {key}"
            )
        elif len(value.columns) == 0:
            raise ValueError(
                f"Cannot set a DataFrame without columns to the column {key}"
            )

        self[key] = value[value.columns[0]]

    def _iset_item_mgr(
        self,
        loc: int | slice | np.ndarray,
        value,
        inplace: bool = False,
        refs: BlockValuesRefs | None = None,
    ) -> None:
        # when called from _set_item_mgr loc can be anything returned from get_loc
        self._mgr.iset(loc, value, inplace=inplace, refs=refs)
        self._clear_item_cache()

    def _set_item_mgr(
        self, key, value: ArrayLike, refs: BlockValuesRefs | None = None
    ) -> None:
        try:
            loc = self._info_axis.get_loc(key)
        except KeyError:
            # This item wasn't present, just insert at end
            self._mgr.insert(len(self._info_axis), key, value, refs)
        else:
            self._iset_item_mgr(loc, value, refs=refs)

        # check if we are modifying a copy
        # try to set first as we want an invalid
        # value exception to occur first
        if len(self):
            self._check_setitem_copy()

    def _iset_item(self, loc: int, value: Series, inplace: bool = True) -> None:
        # We are only called from _replace_columnwise which guarantees that
        # no reindex is necessary
        if using_copy_on_write():
            self._iset_item_mgr(
                loc, value._values, inplace=inplace, refs=value._references
            )
        else:
            self._iset_item_mgr(loc, value._values.copy(), inplace=True)

        # check if we are modifying a copy
        # try to set first as we want an invalid
        # value exception to occur first
        if len(self):
            self._check_setitem_copy()

    def _set_item(self, key, value) -> None:
        """
        Add series to DataFrame in specified column.

        If series is a numpy-array (not a Series/TimeSeries), it must be the
        same length as the DataFrames index or an error will be thrown.

        Series/TimeSeries will be conformed to the DataFrames index to
        ensure homogeneity.
        """
        value, refs = self._sanitize_column(value)

        if (
            key in self.columns
            and value.ndim == 1
            and not isinstance(value.dtype, ExtensionDtype)
        ):
            # broadcast across multiple columns if necessary
            if not self.columns.is_unique or isinstance(self.columns, MultiIndex):
                existing_piece = self[key]
                if isinstance(existing_piece, DataFrame):
                    value = np.tile(value, (len(existing_piece.columns), 1)).T
                    refs = None

        self._set_item_mgr(key, value, refs)

    def _set_value(
        self, index: IndexLabel, col, value: Scalar, takeable: bool = False
    ) -> None:
        """
        Put single value at passed column and index.

        Parameters
        ----------
        index : Label
            row label
        col : Label
            column label
        value : scalar
        takeable : bool, default False
            Sets whether or not index/col interpreted as indexers
        """
        try:
            if takeable:
                icol = col
                iindex = cast(int, index)
            else:
                icol = self.columns.get_loc(col)
                iindex = self.index.get_loc(index)
            self._mgr.column_setitem(icol, iindex, value, inplace_only=True)
            self._clear_item_cache()

        except (KeyError, TypeError, ValueError, LossySetitemError):
            # get_loc might raise a KeyError for missing labels (falling back
            #  to (i)loc will do expansion of the index)
            # column_setitem will do validation that may raise TypeError,
            #  ValueError, or LossySetitemError
            # set using a non-recursive method & reset the cache
            if takeable:
                self.iloc[index, col] = value
            else:
                self.loc[index, col] = value
            self._item_cache.pop(col, None)

        except InvalidIndexError as ii_err:
            # GH48729: Seems like you are trying to assign a value to a
            # row when only scalar options are permitted
            raise InvalidIndexError(
                f"You can only assign a scalar value not a {type(value)}"
            ) from ii_err

    def _ensure_valid_index(self, value) -> None:
        """
        Ensure that if we don't have an index, that we can create one from the
        passed value.
        """
        # GH5632, make sure that we are a Series convertible
        if not len(self.index) and is_list_like(value) and len(value):
            if not isinstance(value, DataFrame):
                try:
                    value = Series(value)
                except (ValueError, NotImplementedError, TypeError) as err:
                    raise ValueError(
                        "Cannot set a frame with no defined index "
                        "and a value that cannot be converted to a Series"
                    ) from err

            # GH31368 preserve name of index
            index_copy = value.index.copy()
            if self.index.name is not None:
                index_copy.name = self.index.name

            self._mgr = self._mgr.reindex_axis(index_copy, axis=1, fill_value=np.nan)

    def _box_col_values(self, values: SingleDataManager, loc: int) -> Series:
        """
        Provide boxed values for a column.
        """
        # Lookup in columns so that if e.g. a str datetime was passed
        #  we attach the Timestamp object as the name.
        name = self.columns[loc]
        # We get index=self.index bc values is a SingleDataManager
        obj = self._constructor_sliced_from_mgr(values, axes=values.axes)
        obj._name = name
        return obj.__finalize__(self)

    # ----------------------------------------------------------------------
    # Lookup Caching

    def _clear_item_cache(self) -> None:
        self._item_cache.clear()

    def _get_item_cache(self, item: Hashable) -> Series:
        """Return the cached item, item represents a label indexer."""
        if using_copy_on_write() or warn_copy_on_write():
            loc = self.columns.get_loc(item)
            return self._ixs(loc, axis=1)

        cache = self._item_cache
        res = cache.get(item)
        if res is None:
            # All places that call _get_item_cache have unique columns,
            #  pending resolution of GH#33047

            loc = self.columns.get_loc(item)
            res = self._ixs(loc, axis=1)

            cache[item] = res

            # for a chain
            res._is_copy = self._is_copy
        return res

    def _reset_cacher(self) -> None:
        # no-op for DataFrame
        pass

    def _maybe_cache_changed(self, item, value: Series, inplace: bool) -> None:
        """
        The object has called back to us saying maybe it has changed.
        """
        loc = self._info_axis.get_loc(item)
        arraylike = value._values

        old = self._ixs(loc, axis=1)
        if old._values is value._values and inplace:
            # GH#46149 avoid making unnecessary copies/block-splitting
            return

        self._mgr.iset(loc, arraylike, inplace=inplace)

    # ----------------------------------------------------------------------
    # Unsorted

    @overload
    def query(self, expr: str, *, inplace: Literal[False] = ..., **kwargs) -> DataFrame:
        ...

    @overload
    def query(self, expr: str, *, inplace: Literal[True], **kwargs) -> None:
        ...

    @overload
    def query(self, expr: str, *, inplace: bool = ..., **kwargs) -> DataFrame | None:
        ...

    def query(self, expr: str, *, inplace: bool = False, **kwargs) -> DataFrame | None:
        """
        Query the columns of a DataFrame with a boolean expression.

        Parameters
        ----------
        expr : str
            The query string to evaluate.

            You can refer to variables
            in the environment by prefixing them with an '@' character like
            ``@a + b``.

            You can refer to column names that are not valid Python variable names
            by surrounding them in backticks. Thus, column names containing spaces
            or punctuations (besides underscores) or starting with digits must be
            surrounded by backticks. (For example, a column named "Area (cm^2)" would
            be referenced as ```Area (cm^2)```). Column names which are Python keywords
            (like "list", "for", "import", etc) cannot be used.

            For example, if one of your columns is called ``a a`` and you want
            to sum it with ``b``, your query should be ```a a` + b``.

        inplace : bool
            Whether to modify the DataFrame rather than creating a new one.
        **kwargs
            See the documentation for :func:`eval` for complete details
            on the keyword arguments accepted by :meth:`DataFrame.query`.

        Returns
        -------
        DataFrame or None
            DataFrame resulting from the provided query expression or
            None if ``inplace=True``.

        See Also
        --------
        eval : Evaluate a string describing operations on
            DataFrame columns.
        DataFrame.eval : Evaluate a string describing operations on
            DataFrame columns.

        Notes
        -----
        The result of the evaluation of this expression is first passed to
        :attr:`DataFrame.loc` and if that fails because of a
        multidimensional key (e.g., a DataFrame) then the result will be passed
        to :meth:`DataFrame.__getitem__`.

        This method uses the top-level :func:`eval` function to
        evaluate the passed query.

        The :meth:`~pandas.DataFrame.query` method uses a slightly
        modified Python syntax by default. For example, the ``&`` and ``|``
        (bitwise) operators have the precedence of their boolean cousins,
        :keyword:`and` and :keyword:`or`. This *is* syntactically valid Python,
        however the semantics are different.

        You can change the semantics of the expression by passing the keyword
        argument ``parser='python'``. This enforces the same semantics as
        evaluation in Python space. Likewise, you can pass ``engine='python'``
        to evaluate an expression using Python itself as a backend. This is not
        recommended as it is inefficient compared to using ``numexpr`` as the
        engine.

        The :attr:`DataFrame.index` and
        :attr:`DataFrame.columns` attributes of the
        :class:`~pandas.DataFrame` instance are placed in the query namespace
        by default, which allows you to treat both the index and columns of the
        frame as a column in the frame.
        The identifier ``index`` is used for the frame index; you can also
        use the name of the index to identify it in a query. Please note that
        Python keywords may not be used as identifiers.

        For further details and examples see the ``query`` documentation in
        :ref:`indexing <indexing.query>`.

        *Backtick quoted variables*

        Backtick quoted variables are parsed as literal Python code and
        are converted internally to a Python valid identifier.
        This can lead to the following problems.

        During parsing a number of disallowed characters inside the backtick
        quoted string are replaced by strings that are allowed as a Python identifier.
        These characters include all operators in Python, the space character, the
        question mark, the exclamation mark, the dollar sign, and the euro sign.
        For other characters that fall outside the ASCII range (U+0001..U+007F)
        and those that are not further specified in PEP 3131,
        the query parser will raise an error.
        This excludes whitespace different than the space character,
        but also the hashtag (as it is used for comments) and the backtick
        itself (backtick can also not be escaped).

        In a special case, quotes that make a pair around a backtick can
        confuse the parser.
        For example, ```it's` > `that's``` will raise an error,
        as it forms a quoted string (``'s > `that'``) with a backtick inside.

        See also the Python documentation about lexical analysis
        (https://docs.python.org/3/reference/lexical_analysis.html)
        in combination with the source code in :mod:`pandas.core.computation.parsing`.

        Examples
        --------
        >>> df = pd.DataFrame({'A': range(1, 6),
        ...                    'B': range(10, 0, -2),
        ...                    'C C': range(10, 5, -1)})
        >>> df
           A   B  C C
        0  1  10   10
        1  2   8    9
        2  3   6    8
        3  4   4    7
        4  5   2    6
        >>> df.query('A > B')
           A  B  C C
        4  5  2    6

        The previous expression is equivalent to

        >>> df[df.A > df.B]
           A  B  C C
        4  5  2    6

        For columns with spaces in their name, you can use backtick quoting.

        >>> df.query('B == `C C`')
           A   B  C C
        0  1  10   10

        The previous expression is equivalent to

        >>> df[df.B == df['C C']]
           A   B  C C
        0  1  10   10
        """
        inplace = validate_bool_kwarg(inplace, "inplace")
        if not isinstance(expr, str):
            msg = f"expr must be a string to be evaluated, {type(expr)} given"
            raise ValueError(msg)
        kwargs["level"] = kwargs.pop("level", 0) + 1
        kwargs["target"] = None
        res = self.eval(expr, **kwargs)

        try:
            result = self.loc[res]
        except ValueError:
            # when res is multi-dimensional loc raises, but this is sometimes a
            # valid query
            result = self[res]

        if inplace:
            self._update_inplace(result)
            return None
        else:
            return result

    @overload
    def eval(self, expr: str, *, inplace: Literal[False] = ..., **kwargs) -> Any:
        ...

    @overload
    def eval(self, expr: str, *, inplace: Literal[True], **kwargs) -> None:
        ...

    def eval(self, expr: str, *, inplace: bool = False, **kwargs) -> Any | None:
        """
        Evaluate a string describing operations on DataFrame columns.

        Operates on columns only, not specific rows or elements.  This allows
        `eval` to run arbitrary code, which can make you vulnerable to code
        injection if you pass user input to this function.

        Parameters
        ----------
        expr : str
            The expression string to evaluate.
        inplace : bool, default False
            If the expression contains an assignment, whether to perform the
            operation inplace and mutate the existing DataFrame. Otherwise,
            a new DataFrame is returned.
        **kwargs
            See the documentation for :func:`eval` for complete details
            on the keyword arguments accepted by
            :meth:`~pandas.DataFrame.query`.

        Returns
        -------
        ndarray, scalar, pandas object, or None
            The result of the evaluation or None if ``inplace=True``.

        See Also
        --------
        DataFrame.query : Evaluates a boolean expression to query the columns
            of a frame.
        DataFrame.assign : Can evaluate an expression or function to create new
            values for a column.
        eval : Evaluate a Python expression as a string using various
            backends.

        Notes
        -----
        For more details see the API documentation for :func:`~eval`.
        For detailed examples see :ref:`enhancing performance with eval
        <enhancingperf.eval>`.

        Examples
        --------
        >>> df = pd.DataFrame({'A': range(1, 6), 'B': range(10, 0, -2)})
        >>> df
           A   B
        0  1  10
        1  2   8
        2  3   6
        3  4   4
        4  5   2
        >>> df.eval('A + B')
        0    11
        1    10
        2     9
        3     8
        4     7
        dtype: int64

        Assignment is allowed though by default the original DataFrame is not
        modified.

        >>> df.eval('C = A + B')
           A   B   C
        0  1  10  11
        1  2   8  10
        2  3   6   9
        3  4   4   8
        4  5   2   7
        >>> df
           A   B
        0  1  10
        1  2   8
        2  3   6
        3  4   4
        4  5   2

        Multiple columns can be assigned to using multi-line expressions:

        >>> df.eval(
        ...     '''
        ... C = A + B
        ... D = A - B
        ... '''
        ... )
           A   B   C  D
        0  1  10  11 -9
        1  2   8  10 -6
        2  3   6   9 -3
        3  4   4   8  0
        4  5   2   7  3
        """
        from pandas.core.computation.eval import eval as _eval

        inplace = validate_bool_kwarg(inplace, "inplace")
        kwargs["level"] = kwargs.pop("level", 0) + 1
        index_resolvers = self._get_index_resolvers()
        column_resolvers = self._get_cleaned_column_resolvers()
        resolvers = column_resolvers, index_resolvers
        if "target" not in kwargs:
            kwargs["target"] = self
        kwargs["resolvers"] = tuple(kwargs.get("resolvers", ())) + resolvers

        return _eval(expr, inplace=inplace, **kwargs)

    def select_dtypes(self, include=None, exclude=None) -> Self:
        """
        Return a subset of the DataFrame's columns based on the column dtypes.

        Parameters
        ----------
        include, exclude : scalar or list-like
            A selection of dtypes or strings to be included/excluded. At least
            one of these parameters must be supplied.

        Returns
        -------
        DataFrame
            The subset of the frame including the dtypes in ``include`` and
            excluding the dtypes in ``exclude``.

        Raises
        ------
        ValueError
            * If both of ``include`` and ``exclude`` are empty
            * If ``include`` and ``exclude`` have overlapping elements
            * If any kind of string dtype is passed in.

        See Also
        --------
        DataFrame.dtypes: Return Series with the data type of each column.

        Notes
        -----
        * To select all *numeric* types, use ``np.number`` or ``'number'``
        * To select strings you must use the ``object`` dtype, but note that
          this will return *all* object dtype columns. With
          ``pd.options.future.infer_string`` enabled, using ``"str"`` will
          work to select all string columns.
        * See the `numpy dtype hierarchy
          <https://numpy.org/doc/stable/reference/arrays.scalars.html>`__
        * To select datetimes, use ``np.datetime64``, ``'datetime'`` or
          ``'datetime64'``
        * To select timedeltas, use ``np.timedelta64``, ``'timedelta'`` or
          ``'timedelta64'``
        * To select Pandas categorical dtypes, use ``'category'``
        * To select Pandas datetimetz dtypes, use ``'datetimetz'``
          or ``'datetime64[ns, tz]'``

        Examples
        --------
        >>> df = pd.DataFrame({'a': [1, 2] * 3,
        ...                    'b': [True, False] * 3,
        ...                    'c': [1.0, 2.0] * 3})
        >>> df
                a      b  c
        0       1   True  1.0
        1       2  False  2.0
        2       1   True  1.0
        3       2  False  2.0
        4       1   True  1.0
        5       2  False  2.0

        >>> df.select_dtypes(include='bool')
           b
        0  True
        1  False
        2  True
        3  False
        4  True
        5  False

        >>> df.select_dtypes(include=['float64'])
           c
        0  1.0
        1  2.0
        2  1.0
        3  2.0
        4  1.0
        5  2.0

        >>> df.select_dtypes(exclude=['int64'])
               b    c
        0   True  1.0
        1  False  2.0
        2   True  1.0
        3  False  2.0
        4   True  1.0
        5  False  2.0
        """
        if not is_list_like(include):
            include = (include,) if include is not None else ()
        if not is_list_like(exclude):
            exclude = (exclude,) if exclude is not None else ()

        selection = (frozenset(include), frozenset(exclude))

        if not any(selection):
            raise ValueError("at least one of include or exclude must be nonempty")

        # convert the myriad valid dtypes object to a single representation
        def check_int_infer_dtype(dtypes):
            converted_dtypes: list[type] = []
            for dtype in dtypes:
                # Numpy maps int to different types (int32, in64) on Windows and Linux
                # see https://github.com/numpy/numpy/issues/9464
                if (isinstance(dtype, str) and dtype == "int") or (dtype is int):
                    converted_dtypes.append(np.int32)
                    converted_dtypes.append(np.int64)
                elif dtype == "float" or dtype is float:
                    # GH#42452 : np.dtype("float") coerces to np.float64 from Numpy 1.20
                    converted_dtypes.extend([np.float64, np.float32])
                else:
                    converted_dtypes.append(infer_dtype_from_object(dtype))
            return frozenset(converted_dtypes)

        include = check_int_infer_dtype(include)
        exclude = check_int_infer_dtype(exclude)

        for dtypes in (include, exclude):
            invalidate_string_dtypes(dtypes)

        # can't both include AND exclude!
        if not include.isdisjoint(exclude):
            raise ValueError(f"include and exclude overlap on {(include & exclude)}")

        def dtype_predicate(dtype: DtypeObj, dtypes_set) -> bool:
            # GH 46870: BooleanDtype._is_numeric == True but should be excluded
            dtype = dtype if not isinstance(dtype, ArrowDtype) else dtype.numpy_dtype
            return issubclass(dtype.type, tuple(dtypes_set)) or (
                np.number in dtypes_set
                and getattr(dtype, "_is_numeric", False)
                and not is_bool_dtype(dtype)
            )

        def predicate(arr: ArrayLike) -> bool:
            dtype = arr.dtype
            if include:
                if not dtype_predicate(dtype, include):
                    return False

            if exclude:
                if dtype_predicate(dtype, exclude):
                    return False

            return True

        mgr = self._mgr._get_data_subset(predicate).copy(deep=None)
        # error: Incompatible return value type (got "DataFrame", expected "Self")
        return self._constructor_from_mgr(mgr, axes=mgr.axes).__finalize__(self)  # type: ignore[return-value]

    def insert(
        self,
        loc: int,
        column: Hashable,
        value: Scalar | AnyArrayLike,
        allow_duplicates: bool | lib.NoDefault = lib.no_default,
    ) -> None:
        """
        Insert column into DataFrame at specified location.

        Raises a ValueError if `column` is already contained in the DataFrame,
        unless `allow_duplicates` is set to True.

        Parameters
        ----------
        loc : int
            Insertion index. Must verify 0 <= loc <= len(columns).
        column : str, number, or hashable object
            Label of the inserted column.
        value : Scalar, Series, or array-like
            Content of the inserted column.
        allow_duplicates : bool, optional, default lib.no_default
            Allow duplicate column labels to be created.

        See Also
        --------
        Index.insert : Insert new item by index.

        Examples
        --------
        >>> df = pd.DataFrame({'col1': [1, 2], 'col2': [3, 4]})
        >>> df
           col1  col2
        0     1     3
        1     2     4
        >>> df.insert(1, "newcol", [99, 99])
        >>> df
           col1  newcol  col2
        0     1      99     3
        1     2      99     4
        >>> df.insert(0, "col1", [100, 100], allow_duplicates=True)
        >>> df
           col1  col1  newcol  col2
        0   100     1      99     3
        1   100     2      99     4

        Notice that pandas uses index alignment in case of `value` from type `Series`:

        >>> df.insert(0, "col0", pd.Series([5, 6], index=[1, 2]))
        >>> df
           col0  col1  col1  newcol  col2
        0   NaN   100     1      99     3
        1   5.0   100     2      99     4
        """
        if allow_duplicates is lib.no_default:
            allow_duplicates = False
        if allow_duplicates and not self.flags.allows_duplicate_labels:
            raise ValueError(
                "Cannot specify 'allow_duplicates=True' when "
                "'self.flags.allows_duplicate_labels' is False."
            )
        if not allow_duplicates and column in self.columns:
            # Should this be a different kind of error??
            raise ValueError(f"cannot insert {column}, already exists")
        if not is_integer(loc):
            raise TypeError("loc must be int")
        # convert non stdlib ints to satisfy typing checks
        loc = int(loc)
        if isinstance(value, DataFrame) and len(value.columns) > 1:
            raise ValueError(
                f"Expected a one-dimensional object, got a DataFrame with "
                f"{len(value.columns)} columns instead."
            )
        elif isinstance(value, DataFrame):
            value = value.iloc[:, 0]

        value, refs = self._sanitize_column(value)
        self._mgr.insert(loc, column, value, refs=refs)

    def assign(self, **kwargs) -> DataFrame:
        r"""
        Assign new columns to a DataFrame.

        Returns a new object with all original columns in addition to new ones.
        Existing columns that are re-assigned will be overwritten.

        Parameters
        ----------
        **kwargs : dict of {str: callable or Series}
            The column names are keywords. If the values are
            callable, they are computed on the DataFrame and
            assigned to the new columns. The callable must not
            change input DataFrame (though pandas doesn't check it).
            If the values are not callable, (e.g. a Series, scalar, or array),
            they are simply assigned.

        Returns
        -------
        DataFrame
            A new DataFrame with the new columns in addition to
            all the existing columns.

        Notes
        -----
        Assigning multiple columns within the same ``assign`` is possible.
        Later items in '\*\*kwargs' may refer to newly created or modified
        columns in 'df'; items are computed and assigned into 'df' in order.

        Examples
        --------
        >>> df = pd.DataFrame({'temp_c': [17.0, 25.0]},
        ...                   index=['Portland', 'Berkeley'])
        >>> df
                  temp_c
        Portland    17.0
        Berkeley    25.0

        Where the value is a callable, evaluated on `df`:

        >>> df.assign(temp_f=lambda x: x.temp_c * 9 / 5 + 32)
                  temp_c  temp_f
        Portland    17.0    62.6
        Berkeley    25.0    77.0

        Alternatively, the same behavior can be achieved by directly
        referencing an existing Series or sequence:

        >>> df.assign(temp_f=df['temp_c'] * 9 / 5 + 32)
                  temp_c  temp_f
        Portland    17.0    62.6
        Berkeley    25.0    77.0

        You can create multiple columns within the same assign where one
        of the columns depends on another one defined within the same assign:

        >>> df.assign(temp_f=lambda x: x['temp_c'] * 9 / 5 + 32,
        ...           temp_k=lambda x: (x['temp_f'] + 459.67) * 5 / 9)
                  temp_c  temp_f  temp_k
        Portland    17.0    62.6  290.15
        Berkeley    25.0    77.0  298.15
        """
        data = self.copy(deep=None)

        for k, v in kwargs.items():
            data[k] = com.apply_if_callable(v, data)
        return data

    def _sanitize_column(self, value) -> tuple[ArrayLike, BlockValuesRefs | None]:
        """
        Ensures new columns (which go into the BlockManager as new blocks) are
        always copied (or a reference is being tracked to them under CoW)
        and converted into an array.

        Parameters
        ----------
        value : scalar, Series, or array-like

        Returns
        -------
        tuple of numpy.ndarray or ExtensionArray and optional BlockValuesRefs
        """
        self._ensure_valid_index(value)

        # Using a DataFrame would mean coercing values to one dtype
        assert not isinstance(value, DataFrame)
        if is_dict_like(value):
            if not isinstance(value, Series):
                value = Series(value)
            return _reindex_for_setitem(value, self.index)

        if is_list_like(value):
            com.require_length_match(value, self.index)
        arr = sanitize_array(value, self.index, copy=True, allow_2d=True)
        if (
            isinstance(value, Index)
            and value.dtype == "object"
            and arr.dtype != value.dtype
        ):  #
            # TODO: Remove kludge in sanitize_array for string mode when enforcing
            # this deprecation
            warnings.warn(
                "Setting an Index with object dtype into a DataFrame will stop "
                "inferring another dtype in a future version. Cast the Index "
                "explicitly before setting it into the DataFrame.",
                FutureWarning,
                stacklevel=find_stack_level(),
            )
        return arr, None

    @property
    def _series(self):
        return {item: self._ixs(idx, axis=1) for idx, item in enumerate(self.columns)}

    # ----------------------------------------------------------------------
    # Reindexing and alignment

    def _reindex_multi(
        self, axes: dict[str, Index], copy: bool, fill_value
    ) -> DataFrame:
        """
        We are guaranteed non-Nones in the axes.
        """

        new_index, row_indexer = self.index.reindex(axes["index"])
        new_columns, col_indexer = self.columns.reindex(axes["columns"])

        if row_indexer is not None and col_indexer is not None:
            # Fastpath. By doing two 'take's at once we avoid making an
            #  unnecessary copy.
            # We only get here with `self._can_fast_transpose`, which (almost)
            #  ensures that self.values is cheap. It may be worth making this
            #  condition more specific.
            indexer = row_indexer, col_indexer
            new_values = take_2d_multi(self.values, indexer, fill_value=fill_value)
            return self._constructor(
                new_values, index=new_index, columns=new_columns, copy=False
            )
        else:
            return self._reindex_with_indexers(
                {0: [new_index, row_indexer], 1: [new_columns, col_indexer]},
                copy=copy,
                fill_value=fill_value,
            )

    @Appender(
        """
        Examples
        --------
        >>> df = pd.DataFrame({"A": [1, 2, 3], "B": [4, 5, 6]})

        Change the row labels.

        >>> df.set_axis(['a', 'b', 'c'], axis='index')
           A  B
        a  1  4
        b  2  5
        c  3  6

        Change the column labels.

        >>> df.set_axis(['I', 'II'], axis='columns')
           I  II
        0  1   4
        1  2   5
        2  3   6
        """
    )
    @Substitution(
        klass=_shared_doc_kwargs["klass"],
        axes_single_arg=_shared_doc_kwargs["axes_single_arg"],
        extended_summary_sub=" column or",
        axis_description_sub=", and 1 identifies the columns",
        see_also_sub=" or columns",
    )
    @Appender(NDFrame.set_axis.__doc__)
    def set_axis(
        self,
        labels,
        *,
        axis: Axis = 0,
        copy: bool | None = None,
    ) -> DataFrame:
        return super().set_axis(labels, axis=axis, copy=copy)

    @doc(
        NDFrame.reindex,
        klass=_shared_doc_kwargs["klass"],
        optional_reindex=_shared_doc_kwargs["optional_reindex"],
    )
    def reindex(
        self,
        labels=None,
        *,
        index=None,
        columns=None,
        axis: Axis | None = None,
        method: ReindexMethod | None = None,
        copy: bool | None = None,
        level: Level | None = None,
        fill_value: Scalar | None = np.nan,
        limit: int | None = None,
        tolerance=None,
    ) -> DataFrame:
        return super().reindex(
            labels=labels,
            index=index,
            columns=columns,
            axis=axis,
            method=method,
            copy=copy,
            level=level,
            fill_value=fill_value,
            limit=limit,
            tolerance=tolerance,
        )

    @overload
    def drop(
        self,
        labels: IndexLabel = ...,
        *,
        axis: Axis = ...,
        index: IndexLabel = ...,
        columns: IndexLabel = ...,
        level: Level = ...,
        inplace: Literal[True],
        errors: IgnoreRaise = ...,
    ) -> None:
        ...

    @overload
    def drop(
        self,
        labels: IndexLabel = ...,
        *,
        axis: Axis = ...,
        index: IndexLabel = ...,
        columns: IndexLabel = ...,
        level: Level = ...,
        inplace: Literal[False] = ...,
        errors: IgnoreRaise = ...,
    ) -> DataFrame:
        ...

    @overload
    def drop(
        self,
        labels: IndexLabel = ...,
        *,
        axis: Axis = ...,
        index: IndexLabel = ...,
        columns: IndexLabel = ...,
        level: Level = ...,
        inplace: bool = ...,
        errors: IgnoreRaise = ...,
    ) -> DataFrame | None:
        ...

    def drop(
        self,
        labels: IndexLabel | None = None,
        *,
        axis: Axis = 0,
        index: IndexLabel | None = None,
        columns: IndexLabel | None = None,
        level: Level | None = None,
        inplace: bool = False,
        errors: IgnoreRaise = "raise",
    ) -> DataFrame | None:
        """
        Drop specified labels from rows or columns.

        Remove rows or columns by specifying label names and corresponding
        axis, or by directly specifying index or column names. When using a
        multi-index, labels on different levels can be removed by specifying
        the level. See the :ref:`user guide <advanced.shown_levels>`
        for more information about the now unused levels.

        Parameters
        ----------
        labels : single label or list-like
            Index or column labels to drop. A tuple will be used as a single
            label and not treated as a list-like.
        axis : {0 or 'index', 1 or 'columns'}, default 0
            Whether to drop labels from the index (0 or 'index') or
            columns (1 or 'columns').
        index : single label or list-like
            Alternative to specifying axis (``labels, axis=0``
            is equivalent to ``index=labels``).
        columns : single label or list-like
            Alternative to specifying axis (``labels, axis=1``
            is equivalent to ``columns=labels``).
        level : int or level name, optional
            For MultiIndex, level from which the labels will be removed.
        inplace : bool, default False
            If False, return a copy. Otherwise, do operation
            in place and return None.
        errors : {'ignore', 'raise'}, default 'raise'
            If 'ignore', suppress error and only existing labels are
            dropped.

        Returns
        -------
        DataFrame or None
            Returns DataFrame or None DataFrame with the specified
            index or column labels removed or None if inplace=True.

        Raises
        ------
        KeyError
            If any of the labels is not found in the selected axis.

        See Also
        --------
        DataFrame.loc : Label-location based indexer for selection by label.
        DataFrame.dropna : Return DataFrame with labels on given axis omitted
            where (all or any) data are missing.
        DataFrame.drop_duplicates : Return DataFrame with duplicate rows
            removed, optionally only considering certain columns.
        Series.drop : Return Series with specified index labels removed.

        Examples
        --------
        >>> df = pd.DataFrame(np.arange(12).reshape(3, 4),
        ...                   columns=['A', 'B', 'C', 'D'])
        >>> df
           A  B   C   D
        0  0  1   2   3
        1  4  5   6   7
        2  8  9  10  11

        Drop columns

        >>> df.drop(['B', 'C'], axis=1)
           A   D
        0  0   3
        1  4   7
        2  8  11

        >>> df.drop(columns=['B', 'C'])
           A   D
        0  0   3
        1  4   7
        2  8  11

        Drop a row by index

        >>> df.drop([0, 1])
           A  B   C   D
        2  8  9  10  11

        Drop columns and/or rows of MultiIndex DataFrame

        >>> midx = pd.MultiIndex(levels=[['llama', 'cow', 'falcon'],
        ...                              ['speed', 'weight', 'length']],
        ...                      codes=[[0, 0, 0, 1, 1, 1, 2, 2, 2],
        ...                             [0, 1, 2, 0, 1, 2, 0, 1, 2]])
        >>> df = pd.DataFrame(index=midx, columns=['big', 'small'],
        ...                   data=[[45, 30], [200, 100], [1.5, 1], [30, 20],
        ...                         [250, 150], [1.5, 0.8], [320, 250],
        ...                         [1, 0.8], [0.3, 0.2]])
        >>> df
                        big     small
        llama   speed   45.0    30.0
                weight  200.0   100.0
                length  1.5     1.0
        cow     speed   30.0    20.0
                weight  250.0   150.0
                length  1.5     0.8
        falcon  speed   320.0   250.0
                weight  1.0     0.8
                length  0.3     0.2

        Drop a specific index combination from the MultiIndex
        DataFrame, i.e., drop the combination ``'falcon'`` and
        ``'weight'``, which deletes only the corresponding row

        >>> df.drop(index=('falcon', 'weight'))
                        big     small
        llama   speed   45.0    30.0
                weight  200.0   100.0
                length  1.5     1.0
        cow     speed   30.0    20.0
                weight  250.0   150.0
                length  1.5     0.8
        falcon  speed   320.0   250.0
                length  0.3     0.2

        >>> df.drop(index='cow', columns='small')
                        big
        llama   speed   45.0
                weight  200.0
                length  1.5
        falcon  speed   320.0
                weight  1.0
                length  0.3

        >>> df.drop(index='length', level=1)
                        big     small
        llama   speed   45.0    30.0
                weight  200.0   100.0
        cow     speed   30.0    20.0
                weight  250.0   150.0
        falcon  speed   320.0   250.0
                weight  1.0     0.8
        """
        return super().drop(
            labels=labels,
            axis=axis,
            index=index,
            columns=columns,
            level=level,
            inplace=inplace,
            errors=errors,
        )

    @overload
    def rename(
        self,
        mapper: Renamer | None = ...,
        *,
        index: Renamer | None = ...,
        columns: Renamer | None = ...,
        axis: Axis | None = ...,
        copy: bool | None = ...,
        inplace: Literal[True],
        level: Level = ...,
        errors: IgnoreRaise = ...,
    ) -> None:
        ...

    @overload
    def rename(
        self,
        mapper: Renamer | None = ...,
        *,
        index: Renamer | None = ...,
        columns: Renamer | None = ...,
        axis: Axis | None = ...,
        copy: bool | None = ...,
        inplace: Literal[False] = ...,
        level: Level = ...,
        errors: IgnoreRaise = ...,
    ) -> DataFrame:
        ...

    @overload
    def rename(
        self,
        mapper: Renamer | None = ...,
        *,
        index: Renamer | None = ...,
        columns: Renamer | None = ...,
        axis: Axis | None = ...,
        copy: bool | None = ...,
        inplace: bool = ...,
        level: Level = ...,
        errors: IgnoreRaise = ...,
    ) -> DataFrame | None:
        ...

    def rename(
        self,
        mapper: Renamer | None = None,
        *,
        index: Renamer | None = None,
        columns: Renamer | None = None,
        axis: Axis | None = None,
        copy: bool | None = None,
        inplace: bool = False,
        level: Level | None = None,
        errors: IgnoreRaise = "ignore",
    ) -> DataFrame | None:
        """
        Rename columns or index labels.

        Function / dict values must be unique (1-to-1). Labels not contained in
        a dict / Series will be left as-is. Extra labels listed don't throw an
        error.

        See the :ref:`user guide <basics.rename>` for more.

        Parameters
        ----------
        mapper : dict-like or function
            Dict-like or function transformations to apply to
            that axis' values. Use either ``mapper`` and ``axis`` to
            specify the axis to target with ``mapper``, or ``index`` and
            ``columns``.
        index : dict-like or function
            Alternative to specifying axis (``mapper, axis=0``
            is equivalent to ``index=mapper``).
        columns : dict-like or function
            Alternative to specifying axis (``mapper, axis=1``
            is equivalent to ``columns=mapper``).
        axis : {0 or 'index', 1 or 'columns'}, default 0
            Axis to target with ``mapper``. Can be either the axis name
            ('index', 'columns') or number (0, 1). The default is 'index'.
        copy : bool, default True
            Also copy underlying data.

            .. note::
                The `copy` keyword will change behavior in pandas 3.0.
                `Copy-on-Write
                <https://pandas.pydata.org/docs/dev/user_guide/copy_on_write.html>`__
                will be enabled by default, which means that all methods with a
                `copy` keyword will use a lazy copy mechanism to defer the copy and
                ignore the `copy` keyword. The `copy` keyword will be removed in a
                future version of pandas.

                You can already get the future behavior and improvements through
                enabling copy on write ``pd.options.mode.copy_on_write = True``
        inplace : bool, default False
            Whether to modify the DataFrame rather than creating a new one.
            If True then value of copy is ignored.
        level : int or level name, default None
            In case of a MultiIndex, only rename labels in the specified
            level.
        errors : {'ignore', 'raise'}, default 'ignore'
            If 'raise', raise a `KeyError` when a dict-like `mapper`, `index`,
            or `columns` contains labels that are not present in the Index
            being transformed.
            If 'ignore', existing keys will be renamed and extra keys will be
            ignored.

        Returns
        -------
        DataFrame or None
            DataFrame with the renamed axis labels or None if ``inplace=True``.

        Raises
        ------
        KeyError
            If any of the labels is not found in the selected axis and
            "errors='raise'".

        See Also
        --------
        DataFrame.rename_axis : Set the name of the axis.

        Examples
        --------
        ``DataFrame.rename`` supports two calling conventions

        * ``(index=index_mapper, columns=columns_mapper, ...)``
        * ``(mapper, axis={'index', 'columns'}, ...)``

        We *highly* recommend using keyword arguments to clarify your
        intent.

        Rename columns using a mapping:

        >>> df = pd.DataFrame({"A": [1, 2, 3], "B": [4, 5, 6]})
        >>> df.rename(columns={"A": "a", "B": "c"})
           a  c
        0  1  4
        1  2  5
        2  3  6

        Rename index using a mapping:

        >>> df.rename(index={0: "x", 1: "y", 2: "z"})
           A  B
        x  1  4
        y  2  5
        z  3  6

        Cast index labels to a different type:

        >>> df.index
        RangeIndex(start=0, stop=3, step=1)
        >>> df.rename(index=str).index
        Index(['0', '1', '2'], dtype='object')

        >>> df.rename(columns={"A": "a", "B": "b", "C": "c"}, errors="raise")
        Traceback (most recent call last):
        KeyError: ['C'] not found in axis

        Using axis-style parameters:

        >>> df.rename(str.lower, axis='columns')
           a  b
        0  1  4
        1  2  5
        2  3  6

        >>> df.rename({1: 2, 2: 4}, axis='index')
           A  B
        0  1  4
        2  2  5
        4  3  6
        """
        return super()._rename(
            mapper=mapper,
            index=index,
            columns=columns,
            axis=axis,
            copy=copy,
            inplace=inplace,
            level=level,
            errors=errors,
        )

    def pop(self, item: Hashable) -> Series:
        """
        Return item and drop from frame. Raise KeyError if not found.

        Parameters
        ----------
        item : label
            Label of column to be popped.

        Returns
        -------
        Series

        Examples
        --------
        >>> df = pd.DataFrame([('falcon', 'bird', 389.0),
        ...                    ('parrot', 'bird', 24.0),
        ...                    ('lion', 'mammal', 80.5),
        ...                    ('monkey', 'mammal', np.nan)],
        ...                   columns=('name', 'class', 'max_speed'))
        >>> df
             name   class  max_speed
        0  falcon    bird      389.0
        1  parrot    bird       24.0
        2    lion  mammal       80.5
        3  monkey  mammal        NaN

        >>> df.pop('class')
        0      bird
        1      bird
        2    mammal
        3    mammal
        Name: class, dtype: object

        >>> df
             name  max_speed
        0  falcon      389.0
        1  parrot       24.0
        2    lion       80.5
        3  monkey        NaN
        """
        return super().pop(item=item)

    def _replace_columnwise(
        self, mapping: dict[Hashable, tuple[Any, Any]], inplace: bool, regex
    ):
        """
        Dispatch to Series.replace column-wise.

        Parameters
        ----------
        mapping : dict
            of the form {col: (target, value)}
        inplace : bool
        regex : bool or same types as `to_replace` in DataFrame.replace

        Returns
        -------
        DataFrame or None
        """
        # Operate column-wise
        res = self if inplace else self.copy(deep=None)
        ax = self.columns

        for i, ax_value in enumerate(ax):
            if ax_value in mapping:
                ser = self.iloc[:, i]

                target, value = mapping[ax_value]
                newobj = ser.replace(target, value, regex=regex)

                res._iset_item(i, newobj, inplace=inplace)

        if inplace:
            return
        return res.__finalize__(self)

    @doc(NDFrame.shift, klass=_shared_doc_kwargs["klass"])
    def shift(
        self,
        periods: int | Sequence[int] = 1,
        freq: Frequency | None = None,
        axis: Axis = 0,
        fill_value: Hashable = lib.no_default,
        suffix: str | None = None,
    ) -> DataFrame:
        if freq is not None and fill_value is not lib.no_default:
            # GH#53832
            warnings.warn(
                "Passing a 'freq' together with a 'fill_value' silently ignores "
                "the fill_value and is deprecated. This will raise in a future "
                "version.",
                FutureWarning,
                stacklevel=find_stack_level(),
            )
            fill_value = lib.no_default

        if self.empty:
            return self.copy()

        axis = self._get_axis_number(axis)

        if is_list_like(periods):
            periods = cast(Sequence, periods)
            if axis == 1:
                raise ValueError(
                    "If `periods` contains multiple shifts, `axis` cannot be 1."
                )
            if len(periods) == 0:
                raise ValueError("If `periods` is an iterable, it cannot be empty.")
            from pandas.core.reshape.concat import concat

            shifted_dataframes = []
            for period in periods:
                if not is_integer(period):
                    raise TypeError(
                        f"Periods must be integer, but {period} is {type(period)}."
                    )
                period = cast(int, period)
                shifted_dataframes.append(
                    super()
                    .shift(periods=period, freq=freq, axis=axis, fill_value=fill_value)
                    .add_suffix(f"{suffix}_{period}" if suffix else f"_{period}")
                )
            return concat(shifted_dataframes, axis=1)
        elif suffix:
            raise ValueError("Cannot specify `suffix` if `periods` is an int.")
        periods = cast(int, periods)

        ncols = len(self.columns)
        arrays = self._mgr.arrays
        if axis == 1 and periods != 0 and ncols > 0 and freq is None:
            if fill_value is lib.no_default:
                # We will infer fill_value to match the closest column

                # Use a column that we know is valid for our column's dtype GH#38434
                label = self.columns[0]

                if periods > 0:
                    result = self.iloc[:, :-periods]
                    for col in range(min(ncols, abs(periods))):
                        # TODO(EA2D): doing this in a loop unnecessary with 2D EAs
                        # Define filler inside loop so we get a copy
                        filler = self.iloc[:, 0].shift(len(self))
                        result.insert(0, label, filler, allow_duplicates=True)
                else:
                    result = self.iloc[:, -periods:]
                    for col in range(min(ncols, abs(periods))):
                        # Define filler inside loop so we get a copy
                        filler = self.iloc[:, -1].shift(len(self))
                        result.insert(
                            len(result.columns), label, filler, allow_duplicates=True
                        )

                result.columns = self.columns.copy()
                return result
            elif len(arrays) > 1 or (
                # If we only have one block and we know that we can't
                #  keep the same dtype (i.e. the _can_hold_element check)
                #  then we can go through the reindex_indexer path
                #  (and avoid casting logic in the Block method).
                not can_hold_element(arrays[0], fill_value)
            ):
                # GH#35488 we need to watch out for multi-block cases
                # We only get here with fill_value not-lib.no_default
                nper = abs(periods)
                nper = min(nper, ncols)
                if periods > 0:
                    indexer = np.array(
                        [-1] * nper + list(range(ncols - periods)), dtype=np.intp
                    )
                else:
                    indexer = np.array(
                        list(range(nper, ncols)) + [-1] * nper, dtype=np.intp
                    )
                mgr = self._mgr.reindex_indexer(
                    self.columns,
                    indexer,
                    axis=0,
                    fill_value=fill_value,
                    allow_dups=True,
                )
                res_df = self._constructor_from_mgr(mgr, axes=mgr.axes)
                return res_df.__finalize__(self, method="shift")
            else:
                return self.T.shift(periods=periods, fill_value=fill_value).T

        return super().shift(
            periods=periods, freq=freq, axis=axis, fill_value=fill_value
        )

    @overload
    def set_index(
        self,
        keys,
        *,
        drop: bool = ...,
        append: bool = ...,
        inplace: Literal[False] = ...,
        verify_integrity: bool = ...,
    ) -> DataFrame:
        ...

    @overload
    def set_index(
        self,
        keys,
        *,
        drop: bool = ...,
        append: bool = ...,
        inplace: Literal[True],
        verify_integrity: bool = ...,
    ) -> None:
        ...

    def set_index(
        self,
        keys,
        *,
        drop: bool = True,
        append: bool = False,
        inplace: bool = False,
        verify_integrity: bool = False,
    ) -> DataFrame | None:
        """
        Set the DataFrame index using existing columns.

        Set the DataFrame index (row labels) using one or more existing
        columns or arrays (of the correct length). The index can replace the
        existing index or expand on it.

        Parameters
        ----------
        keys : label or array-like or list of labels/arrays
            This parameter can be either a single column key, a single array of
            the same length as the calling DataFrame, or a list containing an
            arbitrary combination of column keys and arrays. Here, "array"
            encompasses :class:`Series`, :class:`Index`, ``np.ndarray``, and
            instances of :class:`~collections.abc.Iterator`.
        drop : bool, default True
            Delete columns to be used as the new index.
        append : bool, default False
            Whether to append columns to existing index.
        inplace : bool, default False
            Whether to modify the DataFrame rather than creating a new one.
        verify_integrity : bool, default False
            Check the new index for duplicates. Otherwise defer the check until
            necessary. Setting to False will improve the performance of this
            method.

        Returns
        -------
        DataFrame or None
            Changed row labels or None if ``inplace=True``.

        See Also
        --------
        DataFrame.reset_index : Opposite of set_index.
        DataFrame.reindex : Change to new indices or expand indices.
        DataFrame.reindex_like : Change to same indices as other DataFrame.

        Examples
        --------
        >>> df = pd.DataFrame({'month': [1, 4, 7, 10],
        ...                    'year': [2012, 2014, 2013, 2014],
        ...                    'sale': [55, 40, 84, 31]})
        >>> df
           month  year  sale
        0      1  2012    55
        1      4  2014    40
        2      7  2013    84
        3     10  2014    31

        Set the index to become the 'month' column:

        >>> df.set_index('month')
               year  sale
        month
        1      2012    55
        4      2014    40
        7      2013    84
        10     2014    31

        Create a MultiIndex using columns 'year' and 'month':

        >>> df.set_index(['year', 'month'])
                    sale
        year  month
        2012  1     55
        2014  4     40
        2013  7     84
        2014  10    31

        Create a MultiIndex using an Index and a column:

        >>> df.set_index([pd.Index([1, 2, 3, 4]), 'year'])
                 month  sale
           year
        1  2012  1      55
        2  2014  4      40
        3  2013  7      84
        4  2014  10     31

        Create a MultiIndex using two Series:

        >>> s = pd.Series([1, 2, 3, 4])
        >>> df.set_index([s, s**2])
              month  year  sale
        1 1       1  2012    55
        2 4       4  2014    40
        3 9       7  2013    84
        4 16     10  2014    31
        """
        inplace = validate_bool_kwarg(inplace, "inplace")
        self._check_inplace_and_allows_duplicate_labels(inplace)
        if not isinstance(keys, list):
            keys = [keys]

        err_msg = (
            'The parameter "keys" may be a column key, one-dimensional '
            "array, or a list containing only valid column keys and "
            "one-dimensional arrays."
        )

        missing: list[Hashable] = []
        for col in keys:
            if isinstance(col, (Index, Series, np.ndarray, list, abc.Iterator)):
                # arrays are fine as long as they are one-dimensional
                # iterators get converted to list below
                if getattr(col, "ndim", 1) != 1:
                    raise ValueError(err_msg)
            else:
                # everything else gets tried as a key; see GH 24969
                try:
                    found = col in self.columns
                except TypeError as err:
                    raise TypeError(
                        f"{err_msg}. Received column of type {type(col)}"
                    ) from err
                else:
                    if not found:
                        missing.append(col)

        if missing:
            raise KeyError(f"None of {missing} are in the columns")

        if inplace:
            frame = self
        else:
            # GH 49473 Use "lazy copy" with Copy-on-Write
            frame = self.copy(deep=None)

        arrays: list[Index] = []
        names: list[Hashable] = []
        if append:
            names = list(self.index.names)
            if isinstance(self.index, MultiIndex):
                arrays.extend(
                    self.index._get_level_values(i) for i in range(self.index.nlevels)
                )
            else:
                arrays.append(self.index)

        to_remove: list[Hashable] = []
        for col in keys:
            if isinstance(col, MultiIndex):
                arrays.extend(col._get_level_values(n) for n in range(col.nlevels))
                names.extend(col.names)
            elif isinstance(col, (Index, Series)):
                # if Index then not MultiIndex (treated above)

                # error: Argument 1 to "append" of "list" has incompatible type
                #  "Union[Index, Series]"; expected "Index"
                arrays.append(col)  # type: ignore[arg-type]
                names.append(col.name)
            elif isinstance(col, (list, np.ndarray)):
                # error: Argument 1 to "append" of "list" has incompatible type
                # "Union[List[Any], ndarray]"; expected "Index"
                arrays.append(col)  # type: ignore[arg-type]
                names.append(None)
            elif isinstance(col, abc.Iterator):
                # error: Argument 1 to "append" of "list" has incompatible type
                # "List[Any]"; expected "Index"
                arrays.append(list(col))  # type: ignore[arg-type]
                names.append(None)
            # from here, col can only be a column label
            else:
                arrays.append(frame[col])
                names.append(col)
                if drop:
                    to_remove.append(col)

            if len(arrays[-1]) != len(self):
                # check newest element against length of calling frame, since
                # ensure_index_from_sequences would not raise for append=False.
                raise ValueError(
                    f"Length mismatch: Expected {len(self)} rows, "
                    f"received array of length {len(arrays[-1])}"
                )

        index = ensure_index_from_sequences(arrays, names)

        if verify_integrity and not index.is_unique:
            duplicates = index[index.duplicated()].unique()
            raise ValueError(f"Index has duplicate keys: {duplicates}")

        # use set to handle duplicate column names gracefully in case of drop
        for c in set(to_remove):
            del frame[c]

        # clear up memory usage
        index._cleanup()

        frame.index = index

        if not inplace:
            return frame
        return None

    @overload
    def reset_index(
        self,
        level: IndexLabel = ...,
        *,
        drop: bool = ...,
        inplace: Literal[False] = ...,
        col_level: Hashable = ...,
        col_fill: Hashable = ...,
        allow_duplicates: bool | lib.NoDefault = ...,
        names: Hashable | Sequence[Hashable] | None = None,
    ) -> DataFrame:
        ...

    @overload
    def reset_index(
        self,
        level: IndexLabel = ...,
        *,
        drop: bool = ...,
        inplace: Literal[True],
        col_level: Hashable = ...,
        col_fill: Hashable = ...,
        allow_duplicates: bool | lib.NoDefault = ...,
        names: Hashable | Sequence[Hashable] | None = None,
    ) -> None:
        ...

    @overload
    def reset_index(
        self,
        level: IndexLabel = ...,
        *,
        drop: bool = ...,
        inplace: bool = ...,
        col_level: Hashable = ...,
        col_fill: Hashable = ...,
        allow_duplicates: bool | lib.NoDefault = ...,
        names: Hashable | Sequence[Hashable] | None = None,
    ) -> DataFrame | None:
        ...

    def reset_index(
        self,
        level: IndexLabel | None = None,
        *,
        drop: bool = False,
        inplace: bool = False,
        col_level: Hashable = 0,
        col_fill: Hashable = "",
        allow_duplicates: bool | lib.NoDefault = lib.no_default,
        names: Hashable | Sequence[Hashable] | None = None,
    ) -> DataFrame | None:
        """
        Reset the index, or a level of it.

        Reset the index of the DataFrame, and use the default one instead.
        If the DataFrame has a MultiIndex, this method can remove one or more
        levels.

        Parameters
        ----------
        level : int, str, tuple, or list, default None
            Only remove the given levels from the index. Removes all levels by
            default.
        drop : bool, default False
            Do not try to insert index into dataframe columns. This resets
            the index to the default integer index.
        inplace : bool, default False
            Whether to modify the DataFrame rather than creating a new one.
        col_level : int or str, default 0
            If the columns have multiple levels, determines which level the
            labels are inserted into. By default it is inserted into the first
            level.
        col_fill : object, default ''
            If the columns have multiple levels, determines how the other
            levels are named. If None then the index name is repeated.
        allow_duplicates : bool, optional, default lib.no_default
            Allow duplicate column labels to be created.

            .. versionadded:: 1.5.0

        names : int, str or 1-dimensional list, default None
            Using the given string, rename the DataFrame column which contains the
            index data. If the DataFrame has a MultiIndex, this has to be a list or
            tuple with length equal to the number of levels.

            .. versionadded:: 1.5.0

        Returns
        -------
        DataFrame or None
            DataFrame with the new index or None if ``inplace=True``.

        See Also
        --------
        DataFrame.set_index : Opposite of reset_index.
        DataFrame.reindex : Change to new indices or expand indices.
        DataFrame.reindex_like : Change to same indices as other DataFrame.

        Examples
        --------
        >>> df = pd.DataFrame([('bird', 389.0),
        ...                    ('bird', 24.0),
        ...                    ('mammal', 80.5),
        ...                    ('mammal', np.nan)],
        ...                   index=['falcon', 'parrot', 'lion', 'monkey'],
        ...                   columns=('class', 'max_speed'))
        >>> df
                 class  max_speed
        falcon    bird      389.0
        parrot    bird       24.0
        lion    mammal       80.5
        monkey  mammal        NaN

        When we reset the index, the old index is added as a column, and a
        new sequential index is used:

        >>> df.reset_index()
            index   class  max_speed
        0  falcon    bird      389.0
        1  parrot    bird       24.0
        2    lion  mammal       80.5
        3  monkey  mammal        NaN

        We can use the `drop` parameter to avoid the old index being added as
        a column:

        >>> df.reset_index(drop=True)
            class  max_speed
        0    bird      389.0
        1    bird       24.0
        2  mammal       80.5
        3  mammal        NaN

        You can also use `reset_index` with `MultiIndex`.

        >>> index = pd.MultiIndex.from_tuples([('bird', 'falcon'),
        ...                                    ('bird', 'parrot'),
        ...                                    ('mammal', 'lion'),
        ...                                    ('mammal', 'monkey')],
        ...                                   names=['class', 'name'])
        >>> columns = pd.MultiIndex.from_tuples([('speed', 'max'),
        ...                                      ('species', 'type')])
        >>> df = pd.DataFrame([(389.0, 'fly'),
        ...                    (24.0, 'fly'),
        ...                    (80.5, 'run'),
        ...                    (np.nan, 'jump')],
        ...                   index=index,
        ...                   columns=columns)
        >>> df
                       speed species
                         max    type
        class  name
        bird   falcon  389.0     fly
               parrot   24.0     fly
        mammal lion     80.5     run
               monkey    NaN    jump

        Using the `names` parameter, choose a name for the index column:

        >>> df.reset_index(names=['classes', 'names'])
          classes   names  speed species
                             max    type
        0    bird  falcon  389.0     fly
        1    bird  parrot   24.0     fly
        2  mammal    lion   80.5     run
        3  mammal  monkey    NaN    jump

        If the index has multiple levels, we can reset a subset of them:

        >>> df.reset_index(level='class')
                 class  speed species
                          max    type
        name
        falcon    bird  389.0     fly
        parrot    bird   24.0     fly
        lion    mammal   80.5     run
        monkey  mammal    NaN    jump

        If we are not dropping the index, by default, it is placed in the top
        level. We can place it in another level:

        >>> df.reset_index(level='class', col_level=1)
                        speed species
                 class    max    type
        name
        falcon    bird  389.0     fly
        parrot    bird   24.0     fly
        lion    mammal   80.5     run
        monkey  mammal    NaN    jump

        When the index is inserted under another level, we can specify under
        which one with the parameter `col_fill`:

        >>> df.reset_index(level='class', col_level=1, col_fill='species')
                      species  speed species
                        class    max    type
        name
        falcon           bird  389.0     fly
        parrot           bird   24.0     fly
        lion           mammal   80.5     run
        monkey         mammal    NaN    jump

        If we specify a nonexistent level for `col_fill`, it is created:

        >>> df.reset_index(level='class', col_level=1, col_fill='genus')
                        genus  speed species
                        class    max    type
        name
        falcon           bird  389.0     fly
        parrot           bird   24.0     fly
        lion           mammal   80.5     run
        monkey         mammal    NaN    jump
        """
        inplace = validate_bool_kwarg(inplace, "inplace")
        self._check_inplace_and_allows_duplicate_labels(inplace)
        if inplace:
            new_obj = self
        else:
            new_obj = self.copy(deep=None)
        if allow_duplicates is not lib.no_default:
            allow_duplicates = validate_bool_kwarg(allow_duplicates, "allow_duplicates")

        new_index = default_index(len(new_obj))
        if level is not None:
            if not isinstance(level, (tuple, list)):
                level = [level]
            level = [self.index._get_level_number(lev) for lev in level]
            if len(level) < self.index.nlevels:
                new_index = self.index.droplevel(level)

        if not drop:
            to_insert: Iterable[tuple[Any, Any | None]]

            default = "index" if "index" not in self else "level_0"
            names = self.index._get_default_index_names(names, default)

            if isinstance(self.index, MultiIndex):
                to_insert = zip(self.index.levels, self.index.codes)
            else:
                to_insert = ((self.index, None),)

            multi_col = isinstance(self.columns, MultiIndex)
            for i, (lev, lab) in reversed(list(enumerate(to_insert))):
                if level is not None and i not in level:
                    continue
                name = names[i]
                if multi_col:
                    col_name = list(name) if isinstance(name, tuple) else [name]
                    if col_fill is None:
                        if len(col_name) not in (1, self.columns.nlevels):
                            raise ValueError(
                                "col_fill=None is incompatible "
                                f"with incomplete column name {name}"
                            )
                        col_fill = col_name[0]

                    lev_num = self.columns._get_level_number(col_level)
                    name_lst = [col_fill] * lev_num + col_name
                    missing = self.columns.nlevels - len(name_lst)
                    name_lst += [col_fill] * missing
                    name = tuple(name_lst)

                # to ndarray and maybe infer different dtype
                level_values = lev._values
                if level_values.dtype == np.object_:
                    level_values = lib.maybe_convert_objects(level_values)

                if lab is not None:
                    # if we have the codes, extract the values with a mask
                    level_values = algorithms.take(
                        level_values, lab, allow_fill=True, fill_value=lev._na_value
                    )

                new_obj.insert(
                    0,
                    name,
                    level_values,
                    allow_duplicates=allow_duplicates,
                )

        new_obj.index = new_index
        if not inplace:
            return new_obj

        return None

    # ----------------------------------------------------------------------
    # Reindex-based selection methods

    @doc(NDFrame.isna, klass=_shared_doc_kwargs["klass"])
    def isna(self) -> DataFrame:
        res_mgr = self._mgr.isna(func=isna)
        result = self._constructor_from_mgr(res_mgr, axes=res_mgr.axes)
        return result.__finalize__(self, method="isna")

    @doc(NDFrame.isna, klass=_shared_doc_kwargs["klass"])
    def isnull(self) -> DataFrame:
        """
        DataFrame.isnull is an alias for DataFrame.isna.
        """
        return self.isna()

    @doc(NDFrame.notna, klass=_shared_doc_kwargs["klass"])
    def notna(self) -> DataFrame:
        return ~self.isna()

    @doc(NDFrame.notna, klass=_shared_doc_kwargs["klass"])
    def notnull(self) -> DataFrame:
        """
        DataFrame.notnull is an alias for DataFrame.notna.
        """
        return ~self.isna()

    @overload
    def dropna(
        self,
        *,
        axis: Axis = ...,
        how: AnyAll | lib.NoDefault = ...,
        thresh: int | lib.NoDefault = ...,
        subset: IndexLabel = ...,
        inplace: Literal[False] = ...,
        ignore_index: bool = ...,
    ) -> DataFrame:
        ...

    @overload
    def dropna(
        self,
        *,
        axis: Axis = ...,
        how: AnyAll | lib.NoDefault = ...,
        thresh: int | lib.NoDefault = ...,
        subset: IndexLabel = ...,
        inplace: Literal[True],
        ignore_index: bool = ...,
    ) -> None:
        ...

    def dropna(
        self,
        *,
        axis: Axis = 0,
        how: AnyAll | lib.NoDefault = lib.no_default,
        thresh: int | lib.NoDefault = lib.no_default,
        subset: IndexLabel | None = None,
        inplace: bool = False,
        ignore_index: bool = False,
    ) -> DataFrame | None:
        """
        Remove missing values.

        See the :ref:`User Guide <missing_data>` for more on which values are
        considered missing, and how to work with missing data.

        Parameters
        ----------
        axis : {0 or 'index', 1 or 'columns'}, default 0
            Determine if rows or columns which contain missing values are
            removed.

            * 0, or 'index' : Drop rows which contain missing values.
            * 1, or 'columns' : Drop columns which contain missing value.

            Only a single axis is allowed.

        how : {'any', 'all'}, default 'any'
            Determine if row or column is removed from DataFrame, when we have
            at least one NA or all NA.

            * 'any' : If any NA values are present, drop that row or column.
            * 'all' : If all values are NA, drop that row or column.

        thresh : int, optional
            Require that many non-NA values. Cannot be combined with how.
        subset : column label or sequence of labels, optional
            Labels along other axis to consider, e.g. if you are dropping rows
            these would be a list of columns to include.
        inplace : bool, default False
            Whether to modify the DataFrame rather than creating a new one.
        ignore_index : bool, default ``False``
            If ``True``, the resulting axis will be labeled 0, 1, …, n - 1.

            .. versionadded:: 2.0.0

        Returns
        -------
        DataFrame or None
            DataFrame with NA entries dropped from it or None if ``inplace=True``.

        See Also
        --------
        DataFrame.isna: Indicate missing values.
        DataFrame.notna : Indicate existing (non-missing) values.
        DataFrame.fillna : Replace missing values.
        Series.dropna : Drop missing values.
        Index.dropna : Drop missing indices.

        Examples
        --------
        >>> df = pd.DataFrame({"name": ['Alfred', 'Batman', 'Catwoman'],
        ...                    "toy": [np.nan, 'Batmobile', 'Bullwhip'],
        ...                    "born": [pd.NaT, pd.Timestamp("1940-04-25"),
        ...                             pd.NaT]})
        >>> df
               name        toy       born
        0    Alfred        NaN        NaT
        1    Batman  Batmobile 1940-04-25
        2  Catwoman   Bullwhip        NaT

        Drop the rows where at least one element is missing.

        >>> df.dropna()
             name        toy       born
        1  Batman  Batmobile 1940-04-25

        Drop the columns where at least one element is missing.

        >>> df.dropna(axis='columns')
               name
        0    Alfred
        1    Batman
        2  Catwoman

        Drop the rows where all elements are missing.

        >>> df.dropna(how='all')
               name        toy       born
        0    Alfred        NaN        NaT
        1    Batman  Batmobile 1940-04-25
        2  Catwoman   Bullwhip        NaT

        Keep only the rows with at least 2 non-NA values.

        >>> df.dropna(thresh=2)
               name        toy       born
        1    Batman  Batmobile 1940-04-25
        2  Catwoman   Bullwhip        NaT

        Define in which columns to look for missing values.

        >>> df.dropna(subset=['name', 'toy'])
               name        toy       born
        1    Batman  Batmobile 1940-04-25
        2  Catwoman   Bullwhip        NaT
        """
        if (how is not lib.no_default) and (thresh is not lib.no_default):
            raise TypeError(
                "You cannot set both the how and thresh arguments at the same time."
            )

        if how is lib.no_default:
            how = "any"

        inplace = validate_bool_kwarg(inplace, "inplace")
        if isinstance(axis, (tuple, list)):
            # GH20987
            raise TypeError("supplying multiple axes to axis is no longer supported.")

        axis = self._get_axis_number(axis)
        agg_axis = 1 - axis

        agg_obj = self
        if subset is not None:
            # subset needs to be list
            if not is_list_like(subset):
                subset = [subset]
            ax = self._get_axis(agg_axis)
            indices = ax.get_indexer_for(subset)
            check = indices == -1
            if check.any():
                raise KeyError(np.array(subset)[check].tolist())
            agg_obj = self.take(indices, axis=agg_axis)

        if thresh is not lib.no_default:
            count = agg_obj.count(axis=agg_axis)
            mask = count >= thresh
        elif how == "any":
            # faster equivalent to 'agg_obj.count(agg_axis) == self.shape[agg_axis]'
            mask = notna(agg_obj).all(axis=agg_axis, bool_only=False)
        elif how == "all":
            # faster equivalent to 'agg_obj.count(agg_axis) > 0'
            mask = notna(agg_obj).any(axis=agg_axis, bool_only=False)
        else:
            raise ValueError(f"invalid how option: {how}")

        if np.all(mask):
            result = self.copy(deep=None)
        else:
            result = self.loc(axis=axis)[mask]

        if ignore_index:
            result.index = default_index(len(result))

        if not inplace:
            return result
        self._update_inplace(result)
        return None

    @overload
    def drop_duplicates(
        self,
        subset: Hashable | Sequence[Hashable] | None = ...,
        *,
        keep: DropKeep = ...,
        inplace: Literal[True],
        ignore_index: bool = ...,
    ) -> None:
        ...

    @overload
    def drop_duplicates(
        self,
        subset: Hashable | Sequence[Hashable] | None = ...,
        *,
        keep: DropKeep = ...,
        inplace: Literal[False] = ...,
        ignore_index: bool = ...,
    ) -> DataFrame:
        ...

    @overload
    def drop_duplicates(
        self,
        subset: Hashable | Sequence[Hashable] | None = ...,
        *,
        keep: DropKeep = ...,
        inplace: bool = ...,
        ignore_index: bool = ...,
    ) -> DataFrame | None:
        ...

    def drop_duplicates(
        self,
        subset: Hashable | Sequence[Hashable] | None = None,
        *,
        keep: DropKeep = "first",
        inplace: bool = False,
        ignore_index: bool = False,
    ) -> DataFrame | None:
        """
        Return DataFrame with duplicate rows removed.

        Considering certain columns is optional. Indexes, including time indexes
        are ignored.

        Parameters
        ----------
        subset : column label or sequence of labels, optional
            Only consider certain columns for identifying duplicates, by
            default use all of the columns.
        keep : {'first', 'last', ``False``}, default 'first'
            Determines which duplicates (if any) to keep.

            - 'first' : Drop duplicates except for the first occurrence.
            - 'last' : Drop duplicates except for the last occurrence.
            - ``False`` : Drop all duplicates.

        inplace : bool, default ``False``
            Whether to modify the DataFrame rather than creating a new one.
        ignore_index : bool, default ``False``
            If ``True``, the resulting axis will be labeled 0, 1, …, n - 1.

        Returns
        -------
        DataFrame or None
            DataFrame with duplicates removed or None if ``inplace=True``.

        See Also
        --------
        DataFrame.value_counts: Count unique combinations of columns.

        Examples
        --------
        Consider dataset containing ramen rating.

        >>> df = pd.DataFrame({
        ...     'brand': ['Yum Yum', 'Yum Yum', 'Indomie', 'Indomie', 'Indomie'],
        ...     'style': ['cup', 'cup', 'cup', 'pack', 'pack'],
        ...     'rating': [4, 4, 3.5, 15, 5]
        ... })
        >>> df
            brand style  rating
        0  Yum Yum   cup     4.0
        1  Yum Yum   cup     4.0
        2  Indomie   cup     3.5
        3  Indomie  pack    15.0
        4  Indomie  pack     5.0

        By default, it removes duplicate rows based on all columns.

        >>> df.drop_duplicates()
            brand style  rating
        0  Yum Yum   cup     4.0
        2  Indomie   cup     3.5
        3  Indomie  pack    15.0
        4  Indomie  pack     5.0

        To remove duplicates on specific column(s), use ``subset``.

        >>> df.drop_duplicates(subset=['brand'])
            brand style  rating
        0  Yum Yum   cup     4.0
        2  Indomie   cup     3.5

        To remove duplicates and keep last occurrences, use ``keep``.

        >>> df.drop_duplicates(subset=['brand', 'style'], keep='last')
            brand style  rating
        1  Yum Yum   cup     4.0
        2  Indomie   cup     3.5
        4  Indomie  pack     5.0
        """
        if self.empty:
            return self.copy(deep=None)

        inplace = validate_bool_kwarg(inplace, "inplace")
        ignore_index = validate_bool_kwarg(ignore_index, "ignore_index")

        result = self[-self.duplicated(subset, keep=keep)]
        if ignore_index:
            result.index = default_index(len(result))

        if inplace:
            self._update_inplace(result)
            return None
        else:
            return result

    def duplicated(
        self,
        subset: Hashable | Sequence[Hashable] | None = None,
        keep: DropKeep = "first",
    ) -> Series:
        """
        Return boolean Series denoting duplicate rows.

        Considering certain columns is optional.

        Parameters
        ----------
        subset : column label or sequence of labels, optional
            Only consider certain columns for identifying duplicates, by
            default use all of the columns.
        keep : {'first', 'last', False}, default 'first'
            Determines which duplicates (if any) to mark.

            - ``first`` : Mark duplicates as ``True`` except for the first occurrence.
            - ``last`` : Mark duplicates as ``True`` except for the last occurrence.
            - False : Mark all duplicates as ``True``.

        Returns
        -------
        Series
            Boolean series for each duplicated rows.

        See Also
        --------
        Index.duplicated : Equivalent method on index.
        Series.duplicated : Equivalent method on Series.
        Series.drop_duplicates : Remove duplicate values from Series.
        DataFrame.drop_duplicates : Remove duplicate values from DataFrame.

        Examples
        --------
        Consider dataset containing ramen rating.

        >>> df = pd.DataFrame({
        ...     'brand': ['Yum Yum', 'Yum Yum', 'Indomie', 'Indomie', 'Indomie'],
        ...     'style': ['cup', 'cup', 'cup', 'pack', 'pack'],
        ...     'rating': [4, 4, 3.5, 15, 5]
        ... })
        >>> df
            brand style  rating
        0  Yum Yum   cup     4.0
        1  Yum Yum   cup     4.0
        2  Indomie   cup     3.5
        3  Indomie  pack    15.0
        4  Indomie  pack     5.0

        By default, for each set of duplicated values, the first occurrence
        is set on False and all others on True.

        >>> df.duplicated()
        0    False
        1     True
        2    False
        3    False
        4    False
        dtype: bool

        By using 'last', the last occurrence of each set of duplicated values
        is set on False and all others on True.

        >>> df.duplicated(keep='last')
        0     True
        1    False
        2    False
        3    False
        4    False
        dtype: bool

        By setting ``keep`` on False, all duplicates are True.

        >>> df.duplicated(keep=False)
        0     True
        1     True
        2    False
        3    False
        4    False
        dtype: bool

        To find duplicates on specific column(s), use ``subset``.

        >>> df.duplicated(subset=['brand'])
        0    False
        1     True
        2    False
        3     True
        4     True
        dtype: bool
        """

        if self.empty:
            return self._constructor_sliced(dtype=bool)

        def f(vals) -> tuple[np.ndarray, int]:
            labels, shape = algorithms.factorize(vals, size_hint=len(self))
            return labels.astype("i8", copy=False), len(shape)

        if subset is None:
            # https://github.com/pandas-dev/pandas/issues/28770
            # Incompatible types in assignment (expression has type "Index", variable
            # has type "Sequence[Any]")
            subset = self.columns  # type: ignore[assignment]
        elif (
            not np.iterable(subset)
            or isinstance(subset, str)
            or isinstance(subset, tuple)
            and subset in self.columns
        ):
            subset = (subset,)

        #  needed for mypy since can't narrow types using np.iterable
        subset = cast(Sequence, subset)

        # Verify all columns in subset exist in the queried dataframe
        # Otherwise, raise a KeyError, same as if you try to __getitem__ with a
        # key that doesn't exist.
        diff = set(subset) - set(self.columns)
        if diff:
            raise KeyError(Index(diff))

        if len(subset) == 1 and self.columns.is_unique:
            # GH#45236 This is faster than get_group_index below
            result = self[subset[0]].duplicated(keep)
            result.name = None
        else:
            vals = (col.values for name, col in self.items() if name in subset)
            labels, shape = map(list, zip(*map(f, vals)))

            ids = get_group_index(labels, tuple(shape), sort=False, xnull=False)
            result = self._constructor_sliced(duplicated(ids, keep), index=self.index)
        return result.__finalize__(self, method="duplicated")

    # ----------------------------------------------------------------------
    # Sorting
    # error: Signature of "sort_values" incompatible with supertype "NDFrame"
    @overload  # type: ignore[override]
    def sort_values(
        self,
        by: IndexLabel,
        *,
        axis: Axis = ...,
        ascending=...,
        inplace: Literal[False] = ...,
        kind: SortKind = ...,
        na_position: NaPosition = ...,
        ignore_index: bool = ...,
        key: ValueKeyFunc = ...,
    ) -> DataFrame:
        ...

    @overload
    def sort_values(
        self,
        by: IndexLabel,
        *,
        axis: Axis = ...,
        ascending=...,
        inplace: Literal[True],
        kind: SortKind = ...,
        na_position: str = ...,
        ignore_index: bool = ...,
        key: ValueKeyFunc = ...,
    ) -> None:
        ...

    def sort_values(
        self,
        by: IndexLabel,
        *,
        axis: Axis = 0,
        ascending: bool | list[bool] | tuple[bool, ...] = True,
        inplace: bool = False,
        kind: SortKind = "quicksort",
        na_position: str = "last",
        ignore_index: bool = False,
        key: ValueKeyFunc | None = None,
    ) -> DataFrame | None:
        """
        Sort by the values along either axis.

        Parameters
        ----------
        by : str or list of str
            Name or list of names to sort by.

            - if `axis` is 0 or `'index'` then `by` may contain index
              levels and/or column labels.
            - if `axis` is 1 or `'columns'` then `by` may contain column
              levels and/or index labels.
        axis : "{0 or 'index', 1 or 'columns'}", default 0
             Axis to be sorted.
        ascending : bool or list of bool, default True
             Sort ascending vs. descending. Specify list for multiple sort
             orders.  If this is a list of bools, must match the length of
             the by.
        inplace : bool, default False
             If True, perform operation in-place.
        kind : {'quicksort', 'mergesort', 'heapsort', 'stable'}, default 'quicksort'
             Choice of sorting algorithm. See also :func:`numpy.sort` for more
             information. `mergesort` and `stable` are the only stable algorithms. For
             DataFrames, this option is only applied when sorting on a single
             column or label.
        na_position : {'first', 'last'}, default 'last'
             Puts NaNs at the beginning if `first`; `last` puts NaNs at the
             end.
        ignore_index : bool, default False
             If True, the resulting axis will be labeled 0, 1, …, n - 1.
        key : callable, optional
            Apply the key function to the values
            before sorting. This is similar to the `key` argument in the
            builtin :meth:`sorted` function, with the notable difference that
            this `key` function should be *vectorized*. It should expect a
            ``Series`` and return a Series with the same shape as the input.
            It will be applied to each column in `by` independently.

        Returns
        -------
        DataFrame or None
            DataFrame with sorted values or None if ``inplace=True``.

        See Also
        --------
        DataFrame.sort_index : Sort a DataFrame by the index.
        Series.sort_values : Similar method for a Series.

        Examples
        --------
        >>> df = pd.DataFrame({
        ...     'col1': ['A', 'A', 'B', np.nan, 'D', 'C'],
        ...     'col2': [2, 1, 9, 8, 7, 4],
        ...     'col3': [0, 1, 9, 4, 2, 3],
        ...     'col4': ['a', 'B', 'c', 'D', 'e', 'F']
        ... })
        >>> df
          col1  col2  col3 col4
        0    A     2     0    a
        1    A     1     1    B
        2    B     9     9    c
        3  NaN     8     4    D
        4    D     7     2    e
        5    C     4     3    F

        Sort by col1

        >>> df.sort_values(by=['col1'])
          col1  col2  col3 col4
        0    A     2     0    a
        1    A     1     1    B
        2    B     9     9    c
        5    C     4     3    F
        4    D     7     2    e
        3  NaN     8     4    D

        Sort by multiple columns

        >>> df.sort_values(by=['col1', 'col2'])
          col1  col2  col3 col4
        1    A     1     1    B
        0    A     2     0    a
        2    B     9     9    c
        5    C     4     3    F
        4    D     7     2    e
        3  NaN     8     4    D

        Sort Descending

        >>> df.sort_values(by='col1', ascending=False)
          col1  col2  col3 col4
        4    D     7     2    e
        5    C     4     3    F
        2    B     9     9    c
        0    A     2     0    a
        1    A     1     1    B
        3  NaN     8     4    D

        Putting NAs first

        >>> df.sort_values(by='col1', ascending=False, na_position='first')
          col1  col2  col3 col4
        3  NaN     8     4    D
        4    D     7     2    e
        5    C     4     3    F
        2    B     9     9    c
        0    A     2     0    a
        1    A     1     1    B

        Sorting with a key function

        >>> df.sort_values(by='col4', key=lambda col: col.str.lower())
           col1  col2  col3 col4
        0    A     2     0    a
        1    A     1     1    B
        2    B     9     9    c
        3  NaN     8     4    D
        4    D     7     2    e
        5    C     4     3    F

        Natural sort with the key argument,
        using the `natsort <https://github.com/SethMMorton/natsort>` package.

        >>> df = pd.DataFrame({
        ...    "time": ['0hr', '128hr', '72hr', '48hr', '96hr'],
        ...    "value": [10, 20, 30, 40, 50]
        ... })
        >>> df
            time  value
        0    0hr     10
        1  128hr     20
        2   72hr     30
        3   48hr     40
        4   96hr     50
        >>> from natsort import index_natsorted
        >>> df.sort_values(
        ...     by="time",
        ...     key=lambda x: np.argsort(index_natsorted(df["time"]))
        ... )
            time  value
        0    0hr     10
        3   48hr     40
        2   72hr     30
        4   96hr     50
        1  128hr     20
        """
        inplace = validate_bool_kwarg(inplace, "inplace")
        axis = self._get_axis_number(axis)
        ascending = validate_ascending(ascending)
        if not isinstance(by, list):
            by = [by]
        # error: Argument 1 to "len" has incompatible type "Union[bool, List[bool]]";
        # expected "Sized"
        if is_sequence(ascending) and (
            len(by) != len(ascending)  # type: ignore[arg-type]
        ):
            # error: Argument 1 to "len" has incompatible type "Union[bool,
            # List[bool]]"; expected "Sized"
            raise ValueError(
                f"Length of ascending ({len(ascending)})"  # type: ignore[arg-type]
                f" != length of by ({len(by)})"
            )
        if len(by) > 1:
            keys = [self._get_label_or_level_values(x, axis=axis) for x in by]

            # need to rewrap columns in Series to apply key function
            if key is not None:
                # error: List comprehension has incompatible type List[Series];
                # expected List[ndarray]
                keys = [
                    Series(k, name=name)  # type: ignore[misc]
                    for (k, name) in zip(keys, by)
                ]

            indexer = lexsort_indexer(
                keys, orders=ascending, na_position=na_position, key=key
            )
        elif len(by):
            # len(by) == 1

            k = self._get_label_or_level_values(by[0], axis=axis)

            # need to rewrap column in Series to apply key function
            if key is not None:
                # error: Incompatible types in assignment (expression has type
                # "Series", variable has type "ndarray")
                k = Series(k, name=by[0])  # type: ignore[assignment]

            if isinstance(ascending, (tuple, list)):
                ascending = ascending[0]

            indexer = nargsort(
                k, kind=kind, ascending=ascending, na_position=na_position, key=key
            )
        else:
            if inplace:
                return self._update_inplace(self)
            else:
                return self.copy(deep=None)

        if is_range_indexer(indexer, len(indexer)):
            result = self.copy(deep=(not inplace and not using_copy_on_write()))
            if ignore_index:
                result.index = default_index(len(result))

            if inplace:
                return self._update_inplace(result)
            else:
                return result

        new_data = self._mgr.take(
            indexer, axis=self._get_block_manager_axis(axis), verify=False
        )

        if ignore_index:
            new_data.set_axis(
                self._get_block_manager_axis(axis), default_index(len(indexer))
            )

        result = self._constructor_from_mgr(new_data, axes=new_data.axes)
        if inplace:
            return self._update_inplace(result)
        else:
            return result.__finalize__(self, method="sort_values")

    @overload
    def sort_index(
        self,
        *,
        axis: Axis = ...,
        level: IndexLabel = ...,
        ascending: bool | Sequence[bool] = ...,
        inplace: Literal[True],
        kind: SortKind = ...,
        na_position: NaPosition = ...,
        sort_remaining: bool = ...,
        ignore_index: bool = ...,
        key: IndexKeyFunc = ...,
    ) -> None:
        ...

    @overload
    def sort_index(
        self,
        *,
        axis: Axis = ...,
        level: IndexLabel = ...,
        ascending: bool | Sequence[bool] = ...,
        inplace: Literal[False] = ...,
        kind: SortKind = ...,
        na_position: NaPosition = ...,
        sort_remaining: bool = ...,
        ignore_index: bool = ...,
        key: IndexKeyFunc = ...,
    ) -> DataFrame:
        ...

    @overload
    def sort_index(
        self,
        *,
        axis: Axis = ...,
        level: IndexLabel = ...,
        ascending: bool | Sequence[bool] = ...,
        inplace: bool = ...,
        kind: SortKind = ...,
        na_position: NaPosition = ...,
        sort_remaining: bool = ...,
        ignore_index: bool = ...,
        key: IndexKeyFunc = ...,
    ) -> DataFrame | None:
        ...

    def sort_index(
        self,
        *,
        axis: Axis = 0,
        level: IndexLabel | None = None,
        ascending: bool | Sequence[bool] = True,
        inplace: bool = False,
        kind: SortKind = "quicksort",
        na_position: NaPosition = "last",
        sort_remaining: bool = True,
        ignore_index: bool = False,
        key: IndexKeyFunc | None = None,
    ) -> DataFrame | None:
        """
        Sort object by labels (along an axis).

        Returns a new DataFrame sorted by label if `inplace` argument is
        ``False``, otherwise updates the original DataFrame and returns None.

        Parameters
        ----------
        axis : {0 or 'index', 1 or 'columns'}, default 0
            The axis along which to sort.  The value 0 identifies the rows,
            and 1 identifies the columns.
        level : int or level name or list of ints or list of level names
            If not None, sort on values in specified index level(s).
        ascending : bool or list-like of bools, default True
            Sort ascending vs. descending. When the index is a MultiIndex the
            sort direction can be controlled for each level individually.
        inplace : bool, default False
            Whether to modify the DataFrame rather than creating a new one.
        kind : {'quicksort', 'mergesort', 'heapsort', 'stable'}, default 'quicksort'
            Choice of sorting algorithm. See also :func:`numpy.sort` for more
            information. `mergesort` and `stable` are the only stable algorithms. For
            DataFrames, this option is only applied when sorting on a single
            column or label.
        na_position : {'first', 'last'}, default 'last'
            Puts NaNs at the beginning if `first`; `last` puts NaNs at the end.
            Not implemented for MultiIndex.
        sort_remaining : bool, default True
            If True and sorting by level and index is multilevel, sort by other
            levels too (in order) after sorting by specified level.
        ignore_index : bool, default False
            If True, the resulting axis will be labeled 0, 1, …, n - 1.
        key : callable, optional
            If not None, apply the key function to the index values
            before sorting. This is similar to the `key` argument in the
            builtin :meth:`sorted` function, with the notable difference that
            this `key` function should be *vectorized*. It should expect an
            ``Index`` and return an ``Index`` of the same shape. For MultiIndex
            inputs, the key is applied *per level*.

        Returns
        -------
        DataFrame or None
            The original DataFrame sorted by the labels or None if ``inplace=True``.

        See Also
        --------
        Series.sort_index : Sort Series by the index.
        DataFrame.sort_values : Sort DataFrame by the value.
        Series.sort_values : Sort Series by the value.

        Examples
        --------
        >>> df = pd.DataFrame([1, 2, 3, 4, 5], index=[100, 29, 234, 1, 150],
        ...                   columns=['A'])
        >>> df.sort_index()
             A
        1    4
        29   2
        100  1
        150  5
        234  3

        By default, it sorts in ascending order, to sort in descending order,
        use ``ascending=False``

        >>> df.sort_index(ascending=False)
             A
        234  3
        150  5
        100  1
        29   2
        1    4

        A key function can be specified which is applied to the index before
        sorting. For a ``MultiIndex`` this is applied to each level separately.

        >>> df = pd.DataFrame({"a": [1, 2, 3, 4]}, index=['A', 'b', 'C', 'd'])
        >>> df.sort_index(key=lambda x: x.str.lower())
           a
        A  1
        b  2
        C  3
        d  4
        """
        return super().sort_index(
            axis=axis,
            level=level,
            ascending=ascending,
            inplace=inplace,
            kind=kind,
            na_position=na_position,
            sort_remaining=sort_remaining,
            ignore_index=ignore_index,
            key=key,
        )

    def value_counts(
        self,
        subset: IndexLabel | None = None,
        normalize: bool = False,
        sort: bool = True,
        ascending: bool = False,
        dropna: bool = True,
    ) -> Series:
        """
        Return a Series containing the frequency of each distinct row in the Dataframe.

        Parameters
        ----------
        subset : label or list of labels, optional
            Columns to use when counting unique combinations.
        normalize : bool, default False
            Return proportions rather than frequencies.
        sort : bool, default True
            Sort by frequencies when True. Sort by DataFrame column values when False.
        ascending : bool, default False
            Sort in ascending order.
        dropna : bool, default True
            Don't include counts of rows that contain NA values.

            .. versionadded:: 1.3.0

        Returns
        -------
        Series

        See Also
        --------
        Series.value_counts: Equivalent method on Series.

        Notes
        -----
        The returned Series will have a MultiIndex with one level per input
        column but an Index (non-multi) for a single label. By default, rows
        that contain any NA values are omitted from the result. By default,
        the resulting Series will be in descending order so that the first
        element is the most frequently-occurring row.

        Examples
        --------
        >>> df = pd.DataFrame({'num_legs': [2, 4, 4, 6],
        ...                    'num_wings': [2, 0, 0, 0]},
        ...                   index=['falcon', 'dog', 'cat', 'ant'])
        >>> df
                num_legs  num_wings
        falcon         2          2
        dog            4          0
        cat            4          0
        ant            6          0

        >>> df.value_counts()
        num_legs  num_wings
        4         0            2
        2         2            1
        6         0            1
        Name: count, dtype: int64

        >>> df.value_counts(sort=False)
        num_legs  num_wings
        2         2            1
        4         0            2
        6         0            1
        Name: count, dtype: int64

        >>> df.value_counts(ascending=True)
        num_legs  num_wings
        2         2            1
        6         0            1
        4         0            2
        Name: count, dtype: int64

        >>> df.value_counts(normalize=True)
        num_legs  num_wings
        4         0            0.50
        2         2            0.25
        6         0            0.25
        Name: proportion, dtype: float64

        With `dropna` set to `False` we can also count rows with NA values.

        >>> df = pd.DataFrame({'first_name': ['John', 'Anne', 'John', 'Beth'],
        ...                    'middle_name': ['Smith', pd.NA, pd.NA, 'Louise']})
        >>> df
          first_name middle_name
        0       John       Smith
        1       Anne        <NA>
        2       John        <NA>
        3       Beth      Louise

        >>> df.value_counts()
        first_name  middle_name
        Beth        Louise         1
        John        Smith          1
        Name: count, dtype: int64

        >>> df.value_counts(dropna=False)
        first_name  middle_name
        Anne        NaN            1
        Beth        Louise         1
        John        Smith          1
                    NaN            1
        Name: count, dtype: int64

        >>> df.value_counts("first_name")
        first_name
        John    2
        Anne    1
        Beth    1
        Name: count, dtype: int64
        """
        if subset is None:
            subset = self.columns.tolist()

        name = "proportion" if normalize else "count"
        counts = self.groupby(subset, dropna=dropna, observed=False)._grouper.size()
        counts.name = name

        if sort:
            counts = counts.sort_values(ascending=ascending)
        if normalize:
            counts /= counts.sum()

        # Force MultiIndex for a list_like subset with a single column
        if is_list_like(subset) and len(subset) == 1:  # type: ignore[arg-type]
            counts.index = MultiIndex.from_arrays(
                [counts.index], names=[counts.index.name]
            )

        return counts

    def nlargest(
        self, n: int, columns: IndexLabel, keep: NsmallestNlargestKeep = "first"
    ) -> DataFrame:
        """
        Return the first `n` rows ordered by `columns` in descending order.

        Return the first `n` rows with the largest values in `columns`, in
        descending order. The columns that are not specified are returned as
        well, but not used for ordering.

        This method is equivalent to
        ``df.sort_values(columns, ascending=False).head(n)``, but more
        performant.

        Parameters
        ----------
        n : int
            Number of rows to return.
        columns : label or list of labels
            Column label(s) to order by.
        keep : {'first', 'last', 'all'}, default 'first'
            Where there are duplicate values:

            - ``first`` : prioritize the first occurrence(s)
            - ``last`` : prioritize the last occurrence(s)
            - ``all`` : keep all the ties of the smallest item even if it means
              selecting more than ``n`` items.

        Returns
        -------
        DataFrame
            The first `n` rows ordered by the given columns in descending
            order.

        See Also
        --------
        DataFrame.nsmallest : Return the first `n` rows ordered by `columns` in
            ascending order.
        DataFrame.sort_values : Sort DataFrame by the values.
        DataFrame.head : Return the first `n` rows without re-ordering.

        Notes
        -----
        This function cannot be used with all column types. For example, when
        specifying columns with `object` or `category` dtypes, ``TypeError`` is
        raised.

        Examples
        --------
        >>> df = pd.DataFrame({'population': [59000000, 65000000, 434000,
        ...                                   434000, 434000, 337000, 11300,
        ...                                   11300, 11300],
        ...                    'GDP': [1937894, 2583560 , 12011, 4520, 12128,
        ...                            17036, 182, 38, 311],
        ...                    'alpha-2': ["IT", "FR", "MT", "MV", "BN",
        ...                                "IS", "NR", "TV", "AI"]},
        ...                   index=["Italy", "France", "Malta",
        ...                          "Maldives", "Brunei", "Iceland",
        ...                          "Nauru", "Tuvalu", "Anguilla"])
        >>> df
                  population      GDP alpha-2
        Italy       59000000  1937894      IT
        France      65000000  2583560      FR
        Malta         434000    12011      MT
        Maldives      434000     4520      MV
        Brunei        434000    12128      BN
        Iceland       337000    17036      IS
        Nauru          11300      182      NR
        Tuvalu         11300       38      TV
        Anguilla       11300      311      AI

        In the following example, we will use ``nlargest`` to select the three
        rows having the largest values in column "population".

        >>> df.nlargest(3, 'population')
                population      GDP alpha-2
        France    65000000  2583560      FR
        Italy     59000000  1937894      IT
        Malta       434000    12011      MT

        When using ``keep='last'``, ties are resolved in reverse order:

        >>> df.nlargest(3, 'population', keep='last')
                population      GDP alpha-2
        France    65000000  2583560      FR
        Italy     59000000  1937894      IT
        Brunei      434000    12128      BN

        When using ``keep='all'``, the number of element kept can go beyond ``n``
        if there are duplicate values for the smallest element, all the
        ties are kept:

        >>> df.nlargest(3, 'population', keep='all')
                  population      GDP alpha-2
        France      65000000  2583560      FR
        Italy       59000000  1937894      IT
        Malta         434000    12011      MT
        Maldives      434000     4520      MV
        Brunei        434000    12128      BN

        However, ``nlargest`` does not keep ``n`` distinct largest elements:

        >>> df.nlargest(5, 'population', keep='all')
                  population      GDP alpha-2
        France      65000000  2583560      FR
        Italy       59000000  1937894      IT
        Malta         434000    12011      MT
        Maldives      434000     4520      MV
        Brunei        434000    12128      BN

        To order by the largest values in column "population" and then "GDP",
        we can specify multiple columns like in the next example.

        >>> df.nlargest(3, ['population', 'GDP'])
                population      GDP alpha-2
        France    65000000  2583560      FR
        Italy     59000000  1937894      IT
        Brunei      434000    12128      BN
        """
        return selectn.SelectNFrame(self, n=n, keep=keep, columns=columns).nlargest()

    def nsmallest(
        self, n: int, columns: IndexLabel, keep: NsmallestNlargestKeep = "first"
    ) -> DataFrame:
        """
        Return the first `n` rows ordered by `columns` in ascending order.

        Return the first `n` rows with the smallest values in `columns`, in
        ascending order. The columns that are not specified are returned as
        well, but not used for ordering.

        This method is equivalent to
        ``df.sort_values(columns, ascending=True).head(n)``, but more
        performant.

        Parameters
        ----------
        n : int
            Number of items to retrieve.
        columns : list or str
            Column name or names to order by.
        keep : {'first', 'last', 'all'}, default 'first'
            Where there are duplicate values:

            - ``first`` : take the first occurrence.
            - ``last`` : take the last occurrence.
            - ``all`` : keep all the ties of the largest item even if it means
              selecting more than ``n`` items.

        Returns
        -------
        DataFrame

        See Also
        --------
        DataFrame.nlargest : Return the first `n` rows ordered by `columns` in
            descending order.
        DataFrame.sort_values : Sort DataFrame by the values.
        DataFrame.head : Return the first `n` rows without re-ordering.

        Examples
        --------
        >>> df = pd.DataFrame({'population': [59000000, 65000000, 434000,
        ...                                   434000, 434000, 337000, 337000,
        ...                                   11300, 11300],
        ...                    'GDP': [1937894, 2583560 , 12011, 4520, 12128,
        ...                            17036, 182, 38, 311],
        ...                    'alpha-2': ["IT", "FR", "MT", "MV", "BN",
        ...                                "IS", "NR", "TV", "AI"]},
        ...                   index=["Italy", "France", "Malta",
        ...                          "Maldives", "Brunei", "Iceland",
        ...                          "Nauru", "Tuvalu", "Anguilla"])
        >>> df
                  population      GDP alpha-2
        Italy       59000000  1937894      IT
        France      65000000  2583560      FR
        Malta         434000    12011      MT
        Maldives      434000     4520      MV
        Brunei        434000    12128      BN
        Iceland       337000    17036      IS
        Nauru         337000      182      NR
        Tuvalu         11300       38      TV
        Anguilla       11300      311      AI

        In the following example, we will use ``nsmallest`` to select the
        three rows having the smallest values in column "population".

        >>> df.nsmallest(3, 'population')
                  population    GDP alpha-2
        Tuvalu         11300     38      TV
        Anguilla       11300    311      AI
        Iceland       337000  17036      IS

        When using ``keep='last'``, ties are resolved in reverse order:

        >>> df.nsmallest(3, 'population', keep='last')
                  population  GDP alpha-2
        Anguilla       11300  311      AI
        Tuvalu         11300   38      TV
        Nauru         337000  182      NR

        When using ``keep='all'``, the number of element kept can go beyond ``n``
        if there are duplicate values for the largest element, all the
        ties are kept.

        >>> df.nsmallest(3, 'population', keep='all')
                  population    GDP alpha-2
        Tuvalu         11300     38      TV
        Anguilla       11300    311      AI
        Iceland       337000  17036      IS
        Nauru         337000    182      NR

        However, ``nsmallest`` does not keep ``n`` distinct
        smallest elements:

        >>> df.nsmallest(4, 'population', keep='all')
                  population    GDP alpha-2
        Tuvalu         11300     38      TV
        Anguilla       11300    311      AI
        Iceland       337000  17036      IS
        Nauru         337000    182      NR

        To order by the smallest values in column "population" and then "GDP", we can
        specify multiple columns like in the next example.

        >>> df.nsmallest(3, ['population', 'GDP'])
                  population  GDP alpha-2
        Tuvalu         11300   38      TV
        Anguilla       11300  311      AI
        Nauru         337000  182      NR
        """
        return selectn.SelectNFrame(self, n=n, keep=keep, columns=columns).nsmallest()

    @doc(
        Series.swaplevel,
        klass=_shared_doc_kwargs["klass"],
        extra_params=dedent(
            """axis : {0 or 'index', 1 or 'columns'}, default 0
            The axis to swap levels on. 0 or 'index' for row-wise, 1 or
            'columns' for column-wise."""
        ),
        examples=dedent(
            """\
        Examples
        --------
        >>> df = pd.DataFrame(
        ...     {"Grade": ["A", "B", "A", "C"]},
        ...     index=[
        ...         ["Final exam", "Final exam", "Coursework", "Coursework"],
        ...         ["History", "Geography", "History", "Geography"],
        ...         ["January", "February", "March", "April"],
        ...     ],
        ... )
        >>> df
                                            Grade
        Final exam  History     January      A
                    Geography   February     B
        Coursework  History     March        A
                    Geography   April        C

        In the following example, we will swap the levels of the indices.
        Here, we will swap the levels column-wise, but levels can be swapped row-wise
        in a similar manner. Note that column-wise is the default behaviour.
        By not supplying any arguments for i and j, we swap the last and second to
        last indices.

        >>> df.swaplevel()
                                            Grade
        Final exam  January     History         A
                    February    Geography       B
        Coursework  March       History         A
                    April       Geography       C

        By supplying one argument, we can choose which index to swap the last
        index with. We can for example swap the first index with the last one as
        follows.

        >>> df.swaplevel(0)
                                            Grade
        January     History     Final exam      A
        February    Geography   Final exam      B
        March       History     Coursework      A
        April       Geography   Coursework      C

        We can also define explicitly which indices we want to swap by supplying values
        for both i and j. Here, we for example swap the first and second indices.

        >>> df.swaplevel(0, 1)
                                            Grade
        History     Final exam  January         A
        Geography   Final exam  February        B
        History     Coursework  March           A
        Geography   Coursework  April           C"""
        ),
    )
    def swaplevel(self, i: Axis = -2, j: Axis = -1, axis: Axis = 0) -> DataFrame:
        result = self.copy(deep=None)

        axis = self._get_axis_number(axis)

        if not isinstance(result._get_axis(axis), MultiIndex):  # pragma: no cover
            raise TypeError("Can only swap levels on a hierarchical axis.")

        if axis == 0:
            assert isinstance(result.index, MultiIndex)
            result.index = result.index.swaplevel(i, j)
        else:
            assert isinstance(result.columns, MultiIndex)
            result.columns = result.columns.swaplevel(i, j)
        return result

    def reorder_levels(self, order: Sequence[int | str], axis: Axis = 0) -> DataFrame:
        """
        Rearrange index levels using input order. May not drop or duplicate levels.

        Parameters
        ----------
        order : list of int or list of str
            List representing new level order. Reference level by number
            (position) or by key (label).
        axis : {0 or 'index', 1 or 'columns'}, default 0
            Where to reorder levels.

        Returns
        -------
        DataFrame

        Examples
        --------
        >>> data = {
        ...     "class": ["Mammals", "Mammals", "Reptiles"],
        ...     "diet": ["Omnivore", "Carnivore", "Carnivore"],
        ...     "species": ["Humans", "Dogs", "Snakes"],
        ... }
        >>> df = pd.DataFrame(data, columns=["class", "diet", "species"])
        >>> df = df.set_index(["class", "diet"])
        >>> df
                                          species
        class      diet
        Mammals    Omnivore                Humans
                   Carnivore                 Dogs
        Reptiles   Carnivore               Snakes

        Let's reorder the levels of the index:

        >>> df.reorder_levels(["diet", "class"])
                                          species
        diet      class
        Omnivore  Mammals                  Humans
        Carnivore Mammals                    Dogs
                  Reptiles                 Snakes
        """
        axis = self._get_axis_number(axis)
        if not isinstance(self._get_axis(axis), MultiIndex):  # pragma: no cover
            raise TypeError("Can only reorder levels on a hierarchical axis.")

        result = self.copy(deep=None)

        if axis == 0:
            assert isinstance(result.index, MultiIndex)
            result.index = result.index.reorder_levels(order)
        else:
            assert isinstance(result.columns, MultiIndex)
            result.columns = result.columns.reorder_levels(order)
        return result

    # ----------------------------------------------------------------------
    # Arithmetic Methods

    def _cmp_method(self, other, op):
        axis: Literal[1] = 1  # only relevant for Series other case

        self, other = self._align_for_op(other, axis, flex=False, level=None)

        # See GH#4537 for discussion of scalar op behavior
        new_data = self._dispatch_frame_op(other, op, axis=axis)
        return self._construct_result(new_data)

    def _arith_method(self, other, op):
        if self._should_reindex_frame_op(other, op, 1, None, None):
            return self._arith_method_with_reindex(other, op)

        axis: Literal[1] = 1  # only relevant for Series other case
        other = ops.maybe_prepare_scalar_for_op(other, (self.shape[axis],))

        self, other = self._align_for_op(other, axis, flex=True, level=None)

        with np.errstate(all="ignore"):
            new_data = self._dispatch_frame_op(other, op, axis=axis)
        return self._construct_result(new_data)

    _logical_method = _arith_method

    def _dispatch_frame_op(
        self, right, func: Callable, axis: AxisInt | None = None
    ) -> DataFrame:
        """
        Evaluate the frame operation func(left, right) by evaluating
        column-by-column, dispatching to the Series implementation.

        Parameters
        ----------
        right : scalar, Series, or DataFrame
        func : arithmetic or comparison operator
        axis : {None, 0, 1}

        Returns
        -------
        DataFrame

        Notes
        -----
        Caller is responsible for setting np.errstate where relevant.
        """
        # Get the appropriate array-op to apply to each column/block's values.
        array_op = ops.get_array_op(func)

        right = lib.item_from_zerodim(right)
        if not is_list_like(right):
            # i.e. scalar, faster than checking np.ndim(right) == 0
            bm = self._mgr.apply(array_op, right=right)
            return self._constructor_from_mgr(bm, axes=bm.axes)

        elif isinstance(right, DataFrame):
            assert self.index.equals(right.index)
            assert self.columns.equals(right.columns)
            # TODO: The previous assertion `assert right._indexed_same(self)`
            #  fails in cases with empty columns reached via
            #  _frame_arith_method_with_reindex

            # TODO operate_blockwise expects a manager of the same type
            bm = self._mgr.operate_blockwise(
                # error: Argument 1 to "operate_blockwise" of "ArrayManager" has
                # incompatible type "Union[ArrayManager, BlockManager]"; expected
                # "ArrayManager"
                # error: Argument 1 to "operate_blockwise" of "BlockManager" has
                # incompatible type "Union[ArrayManager, BlockManager]"; expected
                # "BlockManager"
                right._mgr,  # type: ignore[arg-type]
                array_op,
            )
            return self._constructor_from_mgr(bm, axes=bm.axes)

        elif isinstance(right, Series) and axis == 1:
            # axis=1 means we want to operate row-by-row
            assert right.index.equals(self.columns)

            right = right._values
            # maybe_align_as_frame ensures we do not have an ndarray here
            assert not isinstance(right, np.ndarray)

            arrays = [
                array_op(_left, _right)
                for _left, _right in zip(self._iter_column_arrays(), right)
            ]

        elif isinstance(right, Series):
            assert right.index.equals(self.index)
            right = right._values

            arrays = [array_op(left, right) for left in self._iter_column_arrays()]

        else:
            raise NotImplementedError(right)

        return type(self)._from_arrays(
            arrays, self.columns, self.index, verify_integrity=False
        )

    def _combine_frame(self, other: DataFrame, func, fill_value=None):
        # at this point we have `self._indexed_same(other)`

        if fill_value is None:
            # since _arith_op may be called in a loop, avoid function call
            #  overhead if possible by doing this check once
            _arith_op = func

        else:

            def _arith_op(left, right):
                # for the mixed_type case where we iterate over columns,
                # _arith_op(left, right) is equivalent to
                # left._binop(right, func, fill_value=fill_value)
                left, right = ops.fill_binop(left, right, fill_value)
                return func(left, right)

        new_data = self._dispatch_frame_op(other, _arith_op)
        return new_data

    def _arith_method_with_reindex(self, right: DataFrame, op) -> DataFrame:
        """
        For DataFrame-with-DataFrame operations that require reindexing,
        operate only on shared columns, then reindex.

        Parameters
        ----------
        right : DataFrame
        op : binary operator

        Returns
        -------
        DataFrame
        """
        left = self

        # GH#31623, only operate on shared columns
        cols, lcols, rcols = left.columns.join(
            right.columns, how="inner", level=None, return_indexers=True
        )

        new_left = left.iloc[:, lcols]
        new_right = right.iloc[:, rcols]
        result = op(new_left, new_right)

        # Do the join on the columns instead of using left._align_for_op
        #  to avoid constructing two potentially large/sparse DataFrames
        join_columns, _, _ = left.columns.join(
            right.columns, how="outer", level=None, return_indexers=True
        )

        if result.columns.has_duplicates:
            # Avoid reindexing with a duplicate axis.
            # https://github.com/pandas-dev/pandas/issues/35194
            indexer, _ = result.columns.get_indexer_non_unique(join_columns)
            indexer = algorithms.unique1d(indexer)
            result = result._reindex_with_indexers(
                {1: [join_columns, indexer]}, allow_dups=True
            )
        else:
            result = result.reindex(join_columns, axis=1)

        return result

    def _should_reindex_frame_op(self, right, op, axis: int, fill_value, level) -> bool:
        """
        Check if this is an operation between DataFrames that will need to reindex.
        """
        if op is operator.pow or op is roperator.rpow:
            # GH#32685 pow has special semantics for operating with null values
            return False

        if not isinstance(right, DataFrame):
            return False

        if fill_value is None and level is None and axis == 1:
            # TODO: any other cases we should handle here?

            # Intersection is always unique so we have to check the unique columns
            left_uniques = self.columns.unique()
            right_uniques = right.columns.unique()
            cols = left_uniques.intersection(right_uniques)
            if len(cols) and not (
                len(cols) == len(left_uniques) and len(cols) == len(right_uniques)
            ):
                # TODO: is there a shortcut available when len(cols) == 0?
                return True

        return False

    def _align_for_op(
        self,
        other,
        axis: AxisInt,
        flex: bool | None = False,
        level: Level | None = None,
    ):
        """
        Convert rhs to meet lhs dims if input is list, tuple or np.ndarray.

        Parameters
        ----------
        left : DataFrame
        right : Any
        axis : int
        flex : bool or None, default False
            Whether this is a flex op, in which case we reindex.
            None indicates not to check for alignment.
        level : int or level name, default None

        Returns
        -------
        left : DataFrame
        right : Any
        """
        left, right = self, other

        def to_series(right):
            msg = (
                "Unable to coerce to Series, "
                "length must be {req_len}: given {given_len}"
            )

            # pass dtype to avoid doing inference, which would break consistency
            #  with Index/Series ops
            dtype = None
            if getattr(right, "dtype", None) == object:
                # can't pass right.dtype unconditionally as that would break on e.g.
                #  datetime64[h] ndarray
                dtype = object

            if axis == 0:
                if len(left.index) != len(right):
                    raise ValueError(
                        msg.format(req_len=len(left.index), given_len=len(right))
                    )
                right = left._constructor_sliced(right, index=left.index, dtype=dtype)
            else:
                if len(left.columns) != len(right):
                    raise ValueError(
                        msg.format(req_len=len(left.columns), given_len=len(right))
                    )
                right = left._constructor_sliced(right, index=left.columns, dtype=dtype)
            return right

        if isinstance(right, np.ndarray):
            if right.ndim == 1:
                right = to_series(right)

            elif right.ndim == 2:
                # We need to pass dtype=right.dtype to retain object dtype
                #  otherwise we lose consistency with Index and array ops
                dtype = None
                if right.dtype == object:
                    # can't pass right.dtype unconditionally as that would break on e.g.
                    #  datetime64[h] ndarray
                    dtype = object

                if right.shape == left.shape:
                    right = left._constructor(
                        right, index=left.index, columns=left.columns, dtype=dtype
                    )

                elif right.shape[0] == left.shape[0] and right.shape[1] == 1:
                    # Broadcast across columns
                    right = np.broadcast_to(right, left.shape)
                    right = left._constructor(
                        right, index=left.index, columns=left.columns, dtype=dtype
                    )

                elif right.shape[1] == left.shape[1] and right.shape[0] == 1:
                    # Broadcast along rows
                    right = to_series(right[0, :])

                else:
                    raise ValueError(
                        "Unable to coerce to DataFrame, shape "
                        f"must be {left.shape}: given {right.shape}"
                    )

            elif right.ndim > 2:
                raise ValueError(
                    "Unable to coerce to Series/DataFrame, "
                    f"dimension must be <= 2: {right.shape}"
                )

        elif is_list_like(right) and not isinstance(right, (Series, DataFrame)):
            # GH#36702. Raise when attempting arithmetic with list of array-like.
            if any(is_array_like(el) for el in right):
                raise ValueError(
                    f"Unable to coerce list of {type(right[0])} to Series/DataFrame"
                )
            # GH#17901
            right = to_series(right)

        if flex is not None and isinstance(right, DataFrame):
            if not left._indexed_same(right):
                if flex:
                    left, right = left.align(
                        right, join="outer", level=level, copy=False
                    )
                else:
                    raise ValueError(
                        "Can only compare identically-labeled (both index and columns) "
                        "DataFrame objects"
                    )
        elif isinstance(right, Series):
            # axis=1 is default for DataFrame-with-Series op
            axis = axis if axis is not None else 1
            if not flex:
                if not left.axes[axis].equals(right.index):
                    raise ValueError(
                        "Operands are not aligned. Do "
                        "`left, right = left.align(right, axis=1, copy=False)` "
                        "before operating."
                    )

            left, right = left.align(
                right,
                join="outer",
                axis=axis,
                level=level,
                copy=False,
            )
            right = left._maybe_align_series_as_frame(right, axis)

        return left, right

    def _maybe_align_series_as_frame(self, series: Series, axis: AxisInt):
        """
        If the Series operand is not EA-dtype, we can broadcast to 2D and operate
        blockwise.
        """
        rvalues = series._values
        if not isinstance(rvalues, np.ndarray):
            # TODO(EA2D): no need to special-case with 2D EAs
            if rvalues.dtype in ("datetime64[ns]", "timedelta64[ns]"):
                # We can losslessly+cheaply cast to ndarray
                rvalues = np.asarray(rvalues)
            else:
                return series

        if axis == 0:
            rvalues = rvalues.reshape(-1, 1)
        else:
            rvalues = rvalues.reshape(1, -1)

        rvalues = np.broadcast_to(rvalues, self.shape)
        # pass dtype to avoid doing inference
        return self._constructor(
            rvalues,
            index=self.index,
            columns=self.columns,
            dtype=rvalues.dtype,
        )

    def _flex_arith_method(
        self, other, op, *, axis: Axis = "columns", level=None, fill_value=None
    ):
        axis = self._get_axis_number(axis) if axis is not None else 1

        if self._should_reindex_frame_op(other, op, axis, fill_value, level):
            return self._arith_method_with_reindex(other, op)

        if isinstance(other, Series) and fill_value is not None:
            # TODO: We could allow this in cases where we end up going
            #  through the DataFrame path
            raise NotImplementedError(f"fill_value {fill_value} not supported.")

        other = ops.maybe_prepare_scalar_for_op(other, self.shape)
        self, other = self._align_for_op(other, axis, flex=True, level=level)

        with np.errstate(all="ignore"):
            if isinstance(other, DataFrame):
                # Another DataFrame
                new_data = self._combine_frame(other, op, fill_value)

            elif isinstance(other, Series):
                new_data = self._dispatch_frame_op(other, op, axis=axis)
            else:
                # in this case we always have `np.ndim(other) == 0`
                if fill_value is not None:
                    self = self.fillna(fill_value)

                new_data = self._dispatch_frame_op(other, op)

        return self._construct_result(new_data)

    def _construct_result(self, result) -> DataFrame:
        """
        Wrap the result of an arithmetic, comparison, or logical operation.

        Parameters
        ----------
        result : DataFrame

        Returns
        -------
        DataFrame
        """
        out = self._constructor(result, copy=False).__finalize__(self)
        # Pin columns instead of passing to constructor for compat with
        #  non-unique columns case
        out.columns = self.columns
        out.index = self.index
        return out

    def __divmod__(self, other) -> tuple[DataFrame, DataFrame]:
        # Naive implementation, room for optimization
        div = self // other
        mod = self - div * other
        return div, mod

    def __rdivmod__(self, other) -> tuple[DataFrame, DataFrame]:
        # Naive implementation, room for optimization
        div = other // self
        mod = other - div * self
        return div, mod

    def _flex_cmp_method(self, other, op, *, axis: Axis = "columns", level=None):
        axis = self._get_axis_number(axis) if axis is not None else 1

        self, other = self._align_for_op(other, axis, flex=True, level=level)

        new_data = self._dispatch_frame_op(other, op, axis=axis)
        return self._construct_result(new_data)

    @Appender(ops.make_flex_doc("eq", "dataframe"))
    def eq(self, other, axis: Axis = "columns", level=None) -> DataFrame:
        return self._flex_cmp_method(other, operator.eq, axis=axis, level=level)

    @Appender(ops.make_flex_doc("ne", "dataframe"))
    def ne(self, other, axis: Axis = "columns", level=None) -> DataFrame:
        return self._flex_cmp_method(other, operator.ne, axis=axis, level=level)

    @Appender(ops.make_flex_doc("le", "dataframe"))
    def le(self, other, axis: Axis = "columns", level=None) -> DataFrame:
        return self._flex_cmp_method(other, operator.le, axis=axis, level=level)

    @Appender(ops.make_flex_doc("lt", "dataframe"))
    def lt(self, other, axis: Axis = "columns", level=None) -> DataFrame:
        return self._flex_cmp_method(other, operator.lt, axis=axis, level=level)

    @Appender(ops.make_flex_doc("ge", "dataframe"))
    def ge(self, other, axis: Axis = "columns", level=None) -> DataFrame:
        return self._flex_cmp_method(other, operator.ge, axis=axis, level=level)

    @Appender(ops.make_flex_doc("gt", "dataframe"))
    def gt(self, other, axis: Axis = "columns", level=None) -> DataFrame:
        return self._flex_cmp_method(other, operator.gt, axis=axis, level=level)

    @Appender(ops.make_flex_doc("add", "dataframe"))
    def add(
        self, other, axis: Axis = "columns", level=None, fill_value=None
    ) -> DataFrame:
        return self._flex_arith_method(
            other, operator.add, level=level, fill_value=fill_value, axis=axis
        )

    @Appender(ops.make_flex_doc("radd", "dataframe"))
    def radd(
        self, other, axis: Axis = "columns", level=None, fill_value=None
    ) -> DataFrame:
        return self._flex_arith_method(
            other, roperator.radd, level=level, fill_value=fill_value, axis=axis
        )

    @Appender(ops.make_flex_doc("sub", "dataframe"))
    def sub(
        self, other, axis: Axis = "columns", level=None, fill_value=None
    ) -> DataFrame:
        return self._flex_arith_method(
            other, operator.sub, level=level, fill_value=fill_value, axis=axis
        )

    subtract = sub

    @Appender(ops.make_flex_doc("rsub", "dataframe"))
    def rsub(
        self, other, axis: Axis = "columns", level=None, fill_value=None
    ) -> DataFrame:
        return self._flex_arith_method(
            other, roperator.rsub, level=level, fill_value=fill_value, axis=axis
        )

    @Appender(ops.make_flex_doc("mul", "dataframe"))
    def mul(
        self, other, axis: Axis = "columns", level=None, fill_value=None
    ) -> DataFrame:
        return self._flex_arith_method(
            other, operator.mul, level=level, fill_value=fill_value, axis=axis
        )

    multiply = mul

    @Appender(ops.make_flex_doc("rmul", "dataframe"))
    def rmul(
        self, other, axis: Axis = "columns", level=None, fill_value=None
    ) -> DataFrame:
        return self._flex_arith_method(
            other, roperator.rmul, level=level, fill_value=fill_value, axis=axis
        )

    @Appender(ops.make_flex_doc("truediv", "dataframe"))
    def truediv(
        self, other, axis: Axis = "columns", level=None, fill_value=None
    ) -> DataFrame:
        return self._flex_arith_method(
            other, operator.truediv, level=level, fill_value=fill_value, axis=axis
        )

    div = truediv
    divide = truediv

    @Appender(ops.make_flex_doc("rtruediv", "dataframe"))
    def rtruediv(
        self, other, axis: Axis = "columns", level=None, fill_value=None
    ) -> DataFrame:
        return self._flex_arith_method(
            other, roperator.rtruediv, level=level, fill_value=fill_value, axis=axis
        )

    rdiv = rtruediv

    @Appender(ops.make_flex_doc("floordiv", "dataframe"))
    def floordiv(
        self, other, axis: Axis = "columns", level=None, fill_value=None
    ) -> DataFrame:
        return self._flex_arith_method(
            other, operator.floordiv, level=level, fill_value=fill_value, axis=axis
        )

    @Appender(ops.make_flex_doc("rfloordiv", "dataframe"))
    def rfloordiv(
        self, other, axis: Axis = "columns", level=None, fill_value=None
    ) -> DataFrame:
        return self._flex_arith_method(
            other, roperator.rfloordiv, level=level, fill_value=fill_value, axis=axis
        )

    @Appender(ops.make_flex_doc("mod", "dataframe"))
    def mod(
        self, other, axis: Axis = "columns", level=None, fill_value=None
    ) -> DataFrame:
        return self._flex_arith_method(
            other, operator.mod, level=level, fill_value=fill_value, axis=axis
        )

    @Appender(ops.make_flex_doc("rmod", "dataframe"))
    def rmod(
        self, other, axis: Axis = "columns", level=None, fill_value=None
    ) -> DataFrame:
        return self._flex_arith_method(
            other, roperator.rmod, level=level, fill_value=fill_value, axis=axis
        )

    @Appender(ops.make_flex_doc("pow", "dataframe"))
    def pow(
        self, other, axis: Axis = "columns", level=None, fill_value=None
    ) -> DataFrame:
        return self._flex_arith_method(
            other, operator.pow, level=level, fill_value=fill_value, axis=axis
        )

    @Appender(ops.make_flex_doc("rpow", "dataframe"))
    def rpow(
        self, other, axis: Axis = "columns", level=None, fill_value=None
    ) -> DataFrame:
        return self._flex_arith_method(
            other, roperator.rpow, level=level, fill_value=fill_value, axis=axis
        )

    # ----------------------------------------------------------------------
    # Combination-Related

    @doc(
        _shared_docs["compare"],
        dedent(
            """
        Returns
        -------
        DataFrame
            DataFrame that shows the differences stacked side by side.

            The resulting index will be a MultiIndex with 'self' and 'other'
            stacked alternately at the inner level.

        Raises
        ------
        ValueError
            When the two DataFrames don't have identical labels or shape.

        See Also
        --------
        Series.compare : Compare with another Series and show differences.
        DataFrame.equals : Test whether two objects contain the same elements.

        Notes
        -----
        Matching NaNs will not appear as a difference.

        Can only compare identically-labeled
        (i.e. same shape, identical row and column labels) DataFrames

        Examples
        --------
        >>> df = pd.DataFrame(
        ...     {{
        ...         "col1": ["a", "a", "b", "b", "a"],
        ...         "col2": [1.0, 2.0, 3.0, np.nan, 5.0],
        ...         "col3": [1.0, 2.0, 3.0, 4.0, 5.0]
        ...     }},
        ...     columns=["col1", "col2", "col3"],
        ... )
        >>> df
          col1  col2  col3
        0    a   1.0   1.0
        1    a   2.0   2.0
        2    b   3.0   3.0
        3    b   NaN   4.0
        4    a   5.0   5.0

        >>> df2 = df.copy()
        >>> df2.loc[0, 'col1'] = 'c'
        >>> df2.loc[2, 'col3'] = 4.0
        >>> df2
          col1  col2  col3
        0    c   1.0   1.0
        1    a   2.0   2.0
        2    b   3.0   4.0
        3    b   NaN   4.0
        4    a   5.0   5.0

        Align the differences on columns

        >>> df.compare(df2)
          col1       col3
          self other self other
        0    a     c  NaN   NaN
        2  NaN   NaN  3.0   4.0

        Assign result_names

        >>> df.compare(df2, result_names=("left", "right"))
          col1       col3
          left right left right
        0    a     c  NaN   NaN
        2  NaN   NaN  3.0   4.0

        Stack the differences on rows

        >>> df.compare(df2, align_axis=0)
                col1  col3
        0 self     a   NaN
          other    c   NaN
        2 self   NaN   3.0
          other  NaN   4.0

        Keep the equal values

        >>> df.compare(df2, keep_equal=True)
          col1       col3
          self other self other
        0    a     c  1.0   1.0
        2    b     b  3.0   4.0

        Keep all original rows and columns

        >>> df.compare(df2, keep_shape=True)
          col1       col2       col3
          self other self other self other
        0    a     c  NaN   NaN  NaN   NaN
        1  NaN   NaN  NaN   NaN  NaN   NaN
        2  NaN   NaN  NaN   NaN  3.0   4.0
        3  NaN   NaN  NaN   NaN  NaN   NaN
        4  NaN   NaN  NaN   NaN  NaN   NaN

        Keep all original rows and columns and also all original values

        >>> df.compare(df2, keep_shape=True, keep_equal=True)
          col1       col2       col3
          self other self other self other
        0    a     c  1.0   1.0  1.0   1.0
        1    a     a  2.0   2.0  2.0   2.0
        2    b     b  3.0   3.0  3.0   4.0
        3    b     b  NaN   NaN  4.0   4.0
        4    a     a  5.0   5.0  5.0   5.0
        """
        ),
        klass=_shared_doc_kwargs["klass"],
    )
    def compare(
        self,
        other: DataFrame,
        align_axis: Axis = 1,
        keep_shape: bool = False,
        keep_equal: bool = False,
        result_names: Suffixes = ("self", "other"),
    ) -> DataFrame:
        return super().compare(
            other=other,
            align_axis=align_axis,
            keep_shape=keep_shape,
            keep_equal=keep_equal,
            result_names=result_names,
        )

    def combine(
        self,
        other: DataFrame,
        func: Callable[[Series, Series], Series | Hashable],
        fill_value=None,
        overwrite: bool = True,
    ) -> DataFrame:
        """
        Perform column-wise combine with another DataFrame.

        Combines a DataFrame with `other` DataFrame using `func`
        to element-wise combine columns. The row and column indexes of the
        resulting DataFrame will be the union of the two.

        Parameters
        ----------
        other : DataFrame
            The DataFrame to merge column-wise.
        func : function
            Function that takes two series as inputs and return a Series or a
            scalar. Used to merge the two dataframes column by columns.
        fill_value : scalar value, default None
            The value to fill NaNs with prior to passing any column to the
            merge func.
        overwrite : bool, default True
            If True, columns in `self` that do not exist in `other` will be
            overwritten with NaNs.

        Returns
        -------
        DataFrame
            Combination of the provided DataFrames.

        See Also
        --------
        DataFrame.combine_first : Combine two DataFrame objects and default to
            non-null values in frame calling the method.

        Examples
        --------
        Combine using a simple function that chooses the smaller column.

        >>> df1 = pd.DataFrame({'A': [0, 0], 'B': [4, 4]})
        >>> df2 = pd.DataFrame({'A': [1, 1], 'B': [3, 3]})
        >>> take_smaller = lambda s1, s2: s1 if s1.sum() < s2.sum() else s2
        >>> df1.combine(df2, take_smaller)
           A  B
        0  0  3
        1  0  3

        Example using a true element-wise combine function.

        >>> df1 = pd.DataFrame({'A': [5, 0], 'B': [2, 4]})
        >>> df2 = pd.DataFrame({'A': [1, 1], 'B': [3, 3]})
        >>> df1.combine(df2, np.minimum)
           A  B
        0  1  2
        1  0  3

        Using `fill_value` fills Nones prior to passing the column to the
        merge function.

        >>> df1 = pd.DataFrame({'A': [0, 0], 'B': [None, 4]})
        >>> df2 = pd.DataFrame({'A': [1, 1], 'B': [3, 3]})
        >>> df1.combine(df2, take_smaller, fill_value=-5)
           A    B
        0  0 -5.0
        1  0  4.0

        However, if the same element in both dataframes is None, that None
        is preserved

        >>> df1 = pd.DataFrame({'A': [0, 0], 'B': [None, 4]})
        >>> df2 = pd.DataFrame({'A': [1, 1], 'B': [None, 3]})
        >>> df1.combine(df2, take_smaller, fill_value=-5)
            A    B
        0  0 -5.0
        1  0  3.0

        Example that demonstrates the use of `overwrite` and behavior when
        the axis differ between the dataframes.

        >>> df1 = pd.DataFrame({'A': [0, 0], 'B': [4, 4]})
        >>> df2 = pd.DataFrame({'B': [3, 3], 'C': [-10, 1], }, index=[1, 2])
        >>> df1.combine(df2, take_smaller)
             A    B     C
        0  NaN  NaN   NaN
        1  NaN  3.0 -10.0
        2  NaN  3.0   1.0

        >>> df1.combine(df2, take_smaller, overwrite=False)
             A    B     C
        0  0.0  NaN   NaN
        1  0.0  3.0 -10.0
        2  NaN  3.0   1.0

        Demonstrating the preference of the passed in dataframe.

        >>> df2 = pd.DataFrame({'B': [3, 3], 'C': [1, 1], }, index=[1, 2])
        >>> df2.combine(df1, take_smaller)
           A    B   C
        0  0.0  NaN NaN
        1  0.0  3.0 NaN
        2  NaN  3.0 NaN

        >>> df2.combine(df1, take_smaller, overwrite=False)
             A    B   C
        0  0.0  NaN NaN
        1  0.0  3.0 1.0
        2  NaN  3.0 1.0
        """
        other_idxlen = len(other.index)  # save for compare

        this, other = self.align(other, copy=False)
        new_index = this.index

        if other.empty and len(new_index) == len(self.index):
            return self.copy()

        if self.empty and len(other) == other_idxlen:
            return other.copy()

        # sorts if possible; otherwise align above ensures that these are set-equal
        new_columns = this.columns.union(other.columns)
        do_fill = fill_value is not None
        result = {}
        for col in new_columns:
            series = this[col]
            other_series = other[col]

            this_dtype = series.dtype
            other_dtype = other_series.dtype

            this_mask = isna(series)
            other_mask = isna(other_series)

            # don't overwrite columns unnecessarily
            # DO propagate if this column is not in the intersection
            if not overwrite and other_mask.all():
                result[col] = this[col].copy()
                continue

            if do_fill:
                series = series.copy()
                other_series = other_series.copy()
                series[this_mask] = fill_value
                other_series[other_mask] = fill_value

            if col not in self.columns:
                # If self DataFrame does not have col in other DataFrame,
                # try to promote series, which is all NaN, as other_dtype.
                new_dtype = other_dtype
                try:
                    series = series.astype(new_dtype, copy=False)
                except ValueError:
                    # e.g. new_dtype is integer types
                    pass
            else:
                # if we have different dtypes, possibly promote
                new_dtype = find_common_type([this_dtype, other_dtype])
                series = series.astype(new_dtype, copy=False)
                other_series = other_series.astype(new_dtype, copy=False)

            arr = func(series, other_series)
            if isinstance(new_dtype, np.dtype):
                # if new_dtype is an EA Dtype, then `func` is expected to return
                # the correct dtype without any additional casting
                # error: No overload variant of "maybe_downcast_to_dtype" matches
                # argument types "Union[Series, Hashable]", "dtype[Any]"
                arr = maybe_downcast_to_dtype(  # type: ignore[call-overload]
                    arr, new_dtype
                )

            result[col] = arr

        # convert_objects just in case
        frame_result = self._constructor(result, index=new_index, columns=new_columns)
        return frame_result.__finalize__(self, method="combine")

    def combine_first(self, other: DataFrame) -> DataFrame:
        """
        Update null elements with value in the same location in `other`.

        Combine two DataFrame objects by filling null values in one DataFrame
        with non-null values from other DataFrame. The row and column indexes
        of the resulting DataFrame will be the union of the two. The resulting
        dataframe contains the 'first' dataframe values and overrides the
        second one values where both first.loc[index, col] and
        second.loc[index, col] are not missing values, upon calling
        first.combine_first(second).

        Parameters
        ----------
        other : DataFrame
            Provided DataFrame to use to fill null values.

        Returns
        -------
        DataFrame
            The result of combining the provided DataFrame with the other object.

        See Also
        --------
        DataFrame.combine : Perform series-wise operation on two DataFrames
            using a given function.

        Examples
        --------
        >>> df1 = pd.DataFrame({'A': [None, 0], 'B': [None, 4]})
        >>> df2 = pd.DataFrame({'A': [1, 1], 'B': [3, 3]})
        >>> df1.combine_first(df2)
             A    B
        0  1.0  3.0
        1  0.0  4.0

        Null values still persist if the location of that null value
        does not exist in `other`

        >>> df1 = pd.DataFrame({'A': [None, 0], 'B': [4, None]})
        >>> df2 = pd.DataFrame({'B': [3, 3], 'C': [1, 1]}, index=[1, 2])
        >>> df1.combine_first(df2)
             A    B    C
        0  NaN  4.0  NaN
        1  0.0  3.0  1.0
        2  NaN  3.0  1.0
        """
        from pandas.core.computation import expressions

        def combiner(x: Series, y: Series):
            mask = x.isna()._values

            x_values = x._values
            y_values = y._values

            # If the column y in other DataFrame is not in first DataFrame,
            # just return y_values.
            if y.name not in self.columns:
                return y_values

            return expressions.where(mask, y_values, x_values)

        if len(other) == 0:
            combined = self.reindex(
                self.columns.append(other.columns.difference(self.columns)), axis=1
            )
            combined = combined.astype(other.dtypes)
        else:
            combined = self.combine(other, combiner, overwrite=False)

        dtypes = {
            col: find_common_type([self.dtypes[col], other.dtypes[col]])
            for col in self.columns.intersection(other.columns)
            if combined.dtypes[col] != self.dtypes[col]
        }

        if dtypes:
            combined = combined.astype(dtypes)

        return combined.__finalize__(self, method="combine_first")

    def update(
        self,
        other,
        join: UpdateJoin = "left",
        overwrite: bool = True,
        filter_func=None,
        errors: IgnoreRaise = "ignore",
    ) -> None:
        """
        Modify in place using non-NA values from another DataFrame.

        Aligns on indices. There is no return value.

        Parameters
        ----------
        other : DataFrame, or object coercible into a DataFrame
            Should have at least one matching index/column label
            with the original DataFrame. If a Series is passed,
            its name attribute must be set, and that will be
            used as the column name to align with the original DataFrame.
        join : {'left'}, default 'left'
            Only left join is implemented, keeping the index and columns of the
            original object.
        overwrite : bool, default True
            How to handle non-NA values for overlapping keys:

            * True: overwrite original DataFrame's values
              with values from `other`.
            * False: only update values that are NA in
              the original DataFrame.

        filter_func : callable(1d-array) -> bool 1d-array, optional
            Can choose to replace values other than NA. Return True for values
            that should be updated.
        errors : {'raise', 'ignore'}, default 'ignore'
            If 'raise', will raise a ValueError if the DataFrame and `other`
            both contain non-NA data in the same place.

        Returns
        -------
        None
            This method directly changes calling object.

        Raises
        ------
        ValueError
            * When `errors='raise'` and there's overlapping non-NA data.
            * When `errors` is not either `'ignore'` or `'raise'`
        NotImplementedError
            * If `join != 'left'`

        See Also
        --------
        dict.update : Similar method for dictionaries.
        DataFrame.merge : For column(s)-on-column(s) operations.

        Examples
        --------
        >>> df = pd.DataFrame({'A': [1, 2, 3],
        ...                    'B': [400, 500, 600]})
        >>> new_df = pd.DataFrame({'B': [4, 5, 6],
        ...                        'C': [7, 8, 9]})
        >>> df.update(new_df)
        >>> df
           A  B
        0  1  4
        1  2  5
        2  3  6

        The DataFrame's length does not increase as a result of the update,
        only values at matching index/column labels are updated.

        >>> df = pd.DataFrame({'A': ['a', 'b', 'c'],
        ...                    'B': ['x', 'y', 'z']})
        >>> new_df = pd.DataFrame({'B': ['d', 'e', 'f', 'g', 'h', 'i']})
        >>> df.update(new_df)
        >>> df
           A  B
        0  a  d
        1  b  e
        2  c  f

        >>> df = pd.DataFrame({'A': ['a', 'b', 'c'],
        ...                    'B': ['x', 'y', 'z']})
        >>> new_df = pd.DataFrame({'B': ['d', 'f']}, index=[0, 2])
        >>> df.update(new_df)
        >>> df
           A  B
        0  a  d
        1  b  y
        2  c  f

        For Series, its name attribute must be set.

        >>> df = pd.DataFrame({'A': ['a', 'b', 'c'],
        ...                    'B': ['x', 'y', 'z']})
        >>> new_column = pd.Series(['d', 'e', 'f'], name='B')
        >>> df.update(new_column)
        >>> df
           A  B
        0  a  d
        1  b  e
        2  c  f

        If `other` contains NaNs the corresponding values are not updated
        in the original dataframe.

        >>> df = pd.DataFrame({'A': [1, 2, 3],
        ...                    'B': [400., 500., 600.]})
        >>> new_df = pd.DataFrame({'B': [4, np.nan, 6]})
        >>> df.update(new_df)
        >>> df
           A      B
        0  1    4.0
        1  2  500.0
        2  3    6.0
        """

        if not PYPY and using_copy_on_write():
            if sys.getrefcount(self) <= REF_COUNT:
                warnings.warn(
                    _chained_assignment_method_msg,
                    ChainedAssignmentError,
                    stacklevel=2,
                )
        elif not PYPY and not using_copy_on_write() and self._is_view_after_cow_rules():
            if sys.getrefcount(self) <= REF_COUNT:
                warnings.warn(
                    _chained_assignment_warning_method_msg,
                    FutureWarning,
                    stacklevel=2,
                )

        # TODO: Support other joins
        if join != "left":  # pragma: no cover
            raise NotImplementedError("Only left join is supported")
        if errors not in ["ignore", "raise"]:
            raise ValueError("The parameter errors must be either 'ignore' or 'raise'")

        if not isinstance(other, DataFrame):
            other = DataFrame(other)

        other = other.reindex(self.index)

        for col in self.columns.intersection(other.columns):
            this = self[col]._values
            that = other[col]._values

            if filter_func is not None:
                mask = ~filter_func(this) | isna(that)
            else:
                if errors == "raise":
                    mask_this = notna(that)
                    mask_that = notna(this)
                    if any(mask_this & mask_that):
                        raise ValueError("Data overlaps.")

                if overwrite:
                    mask = isna(that)
                else:
                    mask = notna(this)

            # don't overwrite columns unnecessarily
            if mask.all():
                continue

            with warnings.catch_warnings():
                warnings.filterwarnings(
                    "ignore",
                    message="Downcasting behavior",
                    category=FutureWarning,
                )
                # GH#57124 - `that` might get upcasted because of NA values, and then
                # downcasted in where because of the mask. Ignoring the warning
                # is a stopgap, will replace with a new implementation of update
                # in 3.0.
                self.loc[:, col] = self[col].where(mask, that)

    # ----------------------------------------------------------------------
    # Data reshaping
    @Appender(
        dedent(
            """
        Examples
        --------
        >>> df = pd.DataFrame({'Animal': ['Falcon', 'Falcon',
        ...                               'Parrot', 'Parrot'],
        ...                    'Max Speed': [380., 370., 24., 26.]})
        >>> df
           Animal  Max Speed
        0  Falcon      380.0
        1  Falcon      370.0
        2  Parrot       24.0
        3  Parrot       26.0
        >>> df.groupby(['Animal']).mean()
                Max Speed
        Animal
        Falcon      375.0
        Parrot       25.0

        **Hierarchical Indexes**

        We can groupby different levels of a hierarchical index
        using the `level` parameter:

        >>> arrays = [['Falcon', 'Falcon', 'Parrot', 'Parrot'],
        ...           ['Captive', 'Wild', 'Captive', 'Wild']]
        >>> index = pd.MultiIndex.from_arrays(arrays, names=('Animal', 'Type'))
        >>> df = pd.DataFrame({'Max Speed': [390., 350., 30., 20.]},
        ...                   index=index)
        >>> df
                        Max Speed
        Animal Type
        Falcon Captive      390.0
               Wild         350.0
        Parrot Captive       30.0
               Wild          20.0
        >>> df.groupby(level=0).mean()
                Max Speed
        Animal
        Falcon      370.0
        Parrot       25.0
        >>> df.groupby(level="Type").mean()
                 Max Speed
        Type
        Captive      210.0
        Wild         185.0

        We can also choose to include NA in group keys or not by setting
        `dropna` parameter, the default setting is `True`.

        >>> l = [[1, 2, 3], [1, None, 4], [2, 1, 3], [1, 2, 2]]
        >>> df = pd.DataFrame(l, columns=["a", "b", "c"])

        >>> df.groupby(by=["b"]).sum()
            a   c
        b
        1.0 2   3
        2.0 2   5

        >>> df.groupby(by=["b"], dropna=False).sum()
            a   c
        b
        1.0 2   3
        2.0 2   5
        NaN 1   4

        >>> l = [["a", 12, 12], [None, 12.3, 33.], ["b", 12.3, 123], ["a", 1, 1]]
        >>> df = pd.DataFrame(l, columns=["a", "b", "c"])

        >>> df.groupby(by="a").sum()
            b     c
        a
        a   13.0   13.0
        b   12.3  123.0

        >>> df.groupby(by="a", dropna=False).sum()
            b     c
        a
        a   13.0   13.0
        b   12.3  123.0
        NaN 12.3   33.0

        When using ``.apply()``, use ``group_keys`` to include or exclude the
        group keys. The ``group_keys`` argument defaults to ``True`` (include).

        >>> df = pd.DataFrame({'Animal': ['Falcon', 'Falcon',
        ...                               'Parrot', 'Parrot'],
        ...                    'Max Speed': [380., 370., 24., 26.]})
        >>> df.groupby("Animal", group_keys=True)[['Max Speed']].apply(lambda x: x)
                  Max Speed
        Animal
        Falcon 0      380.0
               1      370.0
        Parrot 2       24.0
               3       26.0

        >>> df.groupby("Animal", group_keys=False)[['Max Speed']].apply(lambda x: x)
           Max Speed
        0      380.0
        1      370.0
        2       24.0
        3       26.0
        """
        )
    )
    @Appender(_shared_docs["groupby"] % _shared_doc_kwargs)
    def groupby(
        self,
        by=None,
        axis: Axis | lib.NoDefault = lib.no_default,
        level: IndexLabel | None = None,
        as_index: bool = True,
        sort: bool = True,
        group_keys: bool = True,
        observed: bool | lib.NoDefault = lib.no_default,
        dropna: bool = True,
    ) -> DataFrameGroupBy:
        if axis is not lib.no_default:
            axis = self._get_axis_number(axis)
            if axis == 1:
                warnings.warn(
                    "DataFrame.groupby with axis=1 is deprecated. Do "
                    "`frame.T.groupby(...)` without axis instead.",
                    FutureWarning,
                    stacklevel=find_stack_level(),
                )
            else:
                warnings.warn(
                    "The 'axis' keyword in DataFrame.groupby is deprecated and "
                    "will be removed in a future version.",
                    FutureWarning,
                    stacklevel=find_stack_level(),
                )
        else:
            axis = 0

        from pandas.core.groupby.generic import DataFrameGroupBy

        if level is None and by is None:
            raise TypeError("You have to supply one of 'by' and 'level'")

        return DataFrameGroupBy(
            obj=self,
            keys=by,
            axis=axis,
            level=level,
            as_index=as_index,
            sort=sort,
            group_keys=group_keys,
            observed=observed,
            dropna=dropna,
        )

    _shared_docs[
        "pivot"
    ] = """
        Return reshaped DataFrame organized by given index / column values.

        Reshape data (produce a "pivot" table) based on column values. Uses
        unique values from specified `index` / `columns` to form axes of the
        resulting DataFrame. This function does not support data
        aggregation, multiple values will result in a MultiIndex in the
        columns. See the :ref:`User Guide <reshaping>` for more on reshaping.

        Parameters
        ----------%s
        columns : str or object or a list of str
            Column to use to make new frame's columns.
        index : str or object or a list of str, optional
            Column to use to make new frame's index. If not given, uses existing index.
        values : str, object or a list of the previous, optional
            Column(s) to use for populating new frame's values. If not
            specified, all remaining columns will be used and the result will
            have hierarchically indexed columns.

        Returns
        -------
        DataFrame
            Returns reshaped DataFrame.

        Raises
        ------
        ValueError:
            When there are any `index`, `columns` combinations with multiple
            values. `DataFrame.pivot_table` when you need to aggregate.

        See Also
        --------
        DataFrame.pivot_table : Generalization of pivot that can handle
            duplicate values for one index/column pair.
        DataFrame.unstack : Pivot based on the index values instead of a
            column.
        wide_to_long : Wide panel to long format. Less flexible but more
            user-friendly than melt.

        Notes
        -----
        For finer-tuned control, see hierarchical indexing documentation along
        with the related stack/unstack methods.

        Reference :ref:`the user guide <reshaping.pivot>` for more examples.

        Examples
        --------
        >>> df = pd.DataFrame({'foo': ['one', 'one', 'one', 'two', 'two',
        ...                            'two'],
        ...                    'bar': ['A', 'B', 'C', 'A', 'B', 'C'],
        ...                    'baz': [1, 2, 3, 4, 5, 6],
        ...                    'zoo': ['x', 'y', 'z', 'q', 'w', 't']})
        >>> df
            foo   bar  baz  zoo
        0   one   A    1    x
        1   one   B    2    y
        2   one   C    3    z
        3   two   A    4    q
        4   two   B    5    w
        5   two   C    6    t

        >>> df.pivot(index='foo', columns='bar', values='baz')
        bar  A   B   C
        foo
        one  1   2   3
        two  4   5   6

        >>> df.pivot(index='foo', columns='bar')['baz']
        bar  A   B   C
        foo
        one  1   2   3
        two  4   5   6

        >>> df.pivot(index='foo', columns='bar', values=['baz', 'zoo'])
              baz       zoo
        bar   A  B  C   A  B  C
        foo
        one   1  2  3   x  y  z
        two   4  5  6   q  w  t

        You could also assign a list of column names or a list of index names.

        >>> df = pd.DataFrame({
        ...        "lev1": [1, 1, 1, 2, 2, 2],
        ...        "lev2": [1, 1, 2, 1, 1, 2],
        ...        "lev3": [1, 2, 1, 2, 1, 2],
        ...        "lev4": [1, 2, 3, 4, 5, 6],
        ...        "values": [0, 1, 2, 3, 4, 5]})
        >>> df
            lev1 lev2 lev3 lev4 values
        0   1    1    1    1    0
        1   1    1    2    2    1
        2   1    2    1    3    2
        3   2    1    2    4    3
        4   2    1    1    5    4
        5   2    2    2    6    5

        >>> df.pivot(index="lev1", columns=["lev2", "lev3"], values="values")
        lev2    1         2
        lev3    1    2    1    2
        lev1
        1     0.0  1.0  2.0  NaN
        2     4.0  3.0  NaN  5.0

        >>> df.pivot(index=["lev1", "lev2"], columns=["lev3"], values="values")
              lev3    1    2
        lev1  lev2
           1     1  0.0  1.0
                 2  2.0  NaN
           2     1  4.0  3.0
                 2  NaN  5.0

        A ValueError is raised if there are any duplicates.

        >>> df = pd.DataFrame({"foo": ['one', 'one', 'two', 'two'],
        ...                    "bar": ['A', 'A', 'B', 'C'],
        ...                    "baz": [1, 2, 3, 4]})
        >>> df
           foo bar  baz
        0  one   A    1
        1  one   A    2
        2  two   B    3
        3  two   C    4

        Notice that the first two rows are the same for our `index`
        and `columns` arguments.

        >>> df.pivot(index='foo', columns='bar', values='baz')
        Traceback (most recent call last):
           ...
        ValueError: Index contains duplicate entries, cannot reshape
        """

    @Substitution("")
    @Appender(_shared_docs["pivot"])
    def pivot(
        self, *, columns, index=lib.no_default, values=lib.no_default
    ) -> DataFrame:
        from pandas.core.reshape.pivot import pivot

        return pivot(self, index=index, columns=columns, values=values)

    _shared_docs[
        "pivot_table"
    ] = """
        Create a spreadsheet-style pivot table as a DataFrame.

        The levels in the pivot table will be stored in MultiIndex objects
        (hierarchical indexes) on the index and columns of the result DataFrame.

        Parameters
        ----------%s
        values : list-like or scalar, optional
            Column or columns to aggregate.
        index : column, Grouper, array, or list of the previous
            Keys to group by on the pivot table index. If a list is passed,
            it can contain any of the other types (except list). If an array is
            passed, it must be the same length as the data and will be used in
            the same manner as column values.
        columns : column, Grouper, array, or list of the previous
            Keys to group by on the pivot table column. If a list is passed,
            it can contain any of the other types (except list). If an array is
            passed, it must be the same length as the data and will be used in
            the same manner as column values.
        aggfunc : function, list of functions, dict, default "mean"
            If a list of functions is passed, the resulting pivot table will have
            hierarchical columns whose top level are the function names
            (inferred from the function objects themselves).
            If a dict is passed, the key is column to aggregate and the value is
            function or list of functions. If ``margin=True``, aggfunc will be
            used to calculate the partial aggregates.
        fill_value : scalar, default None
            Value to replace missing values with (in the resulting pivot table,
            after aggregation).
        margins : bool, default False
            If ``margins=True``, special ``All`` columns and rows
            will be added with partial group aggregates across the categories
            on the rows and columns.
        dropna : bool, default True
            Do not include columns whose entries are all NaN. If True,
            rows with a NaN value in any column will be omitted before
            computing margins.
        margins_name : str, default 'All'
            Name of the row / column that will contain the totals
            when margins is True.
        observed : bool, default False
            This only applies if any of the groupers are Categoricals.
            If True: only show observed values for categorical groupers.
            If False: show all values for categorical groupers.

            .. deprecated:: 2.2.0

                The default value of ``False`` is deprecated and will change to
                ``True`` in a future version of pandas.

        sort : bool, default True
            Specifies if the result should be sorted.

            .. versionadded:: 1.3.0

        Returns
        -------
        DataFrame
            An Excel style pivot table.

        See Also
        --------
        DataFrame.pivot : Pivot without aggregation that can handle
            non-numeric data.
        DataFrame.melt: Unpivot a DataFrame from wide to long format,
            optionally leaving identifiers set.
        wide_to_long : Wide panel to long format. Less flexible but more
            user-friendly than melt.

        Notes
        -----
        Reference :ref:`the user guide <reshaping.pivot>` for more examples.

        Examples
        --------
        >>> df = pd.DataFrame({"A": ["foo", "foo", "foo", "foo", "foo",
        ...                          "bar", "bar", "bar", "bar"],
        ...                    "B": ["one", "one", "one", "two", "two",
        ...                          "one", "one", "two", "two"],
        ...                    "C": ["small", "large", "large", "small",
        ...                          "small", "large", "small", "small",
        ...                          "large"],
        ...                    "D": [1, 2, 2, 3, 3, 4, 5, 6, 7],
        ...                    "E": [2, 4, 5, 5, 6, 6, 8, 9, 9]})
        >>> df
             A    B      C  D  E
        0  foo  one  small  1  2
        1  foo  one  large  2  4
        2  foo  one  large  2  5
        3  foo  two  small  3  5
        4  foo  two  small  3  6
        5  bar  one  large  4  6
        6  bar  one  small  5  8
        7  bar  two  small  6  9
        8  bar  two  large  7  9

        This first example aggregates values by taking the sum.

        >>> table = pd.pivot_table(df, values='D', index=['A', 'B'],
        ...                        columns=['C'], aggfunc="sum")
        >>> table
        C        large  small
        A   B
        bar one    4.0    5.0
            two    7.0    6.0
        foo one    4.0    1.0
            two    NaN    6.0

        We can also fill missing values using the `fill_value` parameter.

        >>> table = pd.pivot_table(df, values='D', index=['A', 'B'],
        ...                        columns=['C'], aggfunc="sum", fill_value=0)
        >>> table
        C        large  small
        A   B
        bar one      4      5
            two      7      6
        foo one      4      1
            two      0      6

        The next example aggregates by taking the mean across multiple columns.

        >>> table = pd.pivot_table(df, values=['D', 'E'], index=['A', 'C'],
        ...                        aggfunc={'D': "mean", 'E': "mean"})
        >>> table
                        D         E
        A   C
        bar large  5.500000  7.500000
            small  5.500000  8.500000
        foo large  2.000000  4.500000
            small  2.333333  4.333333

        We can also calculate multiple types of aggregations for any given
        value column.

        >>> table = pd.pivot_table(df, values=['D', 'E'], index=['A', 'C'],
        ...                        aggfunc={'D': "mean",
        ...                                 'E': ["min", "max", "mean"]})
        >>> table
                          D   E
                       mean max      mean  min
        A   C
        bar large  5.500000   9  7.500000    6
            small  5.500000   9  8.500000    8
        foo large  2.000000   5  4.500000    4
            small  2.333333   6  4.333333    2
        """

    @Substitution("")
    @Appender(_shared_docs["pivot_table"])
    def pivot_table(
        self,
        values=None,
        index=None,
        columns=None,
        aggfunc: AggFuncType = "mean",
        fill_value=None,
        margins: bool = False,
        dropna: bool = True,
        margins_name: Level = "All",
        observed: bool | lib.NoDefault = lib.no_default,
        sort: bool = True,
    ) -> DataFrame:
        from pandas.core.reshape.pivot import pivot_table

        return pivot_table(
            self,
            values=values,
            index=index,
            columns=columns,
            aggfunc=aggfunc,
            fill_value=fill_value,
            margins=margins,
            dropna=dropna,
            margins_name=margins_name,
            observed=observed,
            sort=sort,
        )

    def stack(
        self,
        level: IndexLabel = -1,
        dropna: bool | lib.NoDefault = lib.no_default,
        sort: bool | lib.NoDefault = lib.no_default,
        future_stack: bool = False,
    ):
        """
        Stack the prescribed level(s) from columns to index.

        Return a reshaped DataFrame or Series having a multi-level
        index with one or more new inner-most levels compared to the current
        DataFrame. The new inner-most levels are created by pivoting the
        columns of the current dataframe:

          - if the columns have a single level, the output is a Series;
          - if the columns have multiple levels, the new index
            level(s) is (are) taken from the prescribed level(s) and
            the output is a DataFrame.

        Parameters
        ----------
        level : int, str, list, default -1
            Level(s) to stack from the column axis onto the index
            axis, defined as one index or label, or a list of indices
            or labels.
        dropna : bool, default True
            Whether to drop rows in the resulting Frame/Series with
            missing values. Stacking a column level onto the index
            axis can create combinations of index and column values
            that are missing from the original dataframe. See Examples
            section.
        sort : bool, default True
            Whether to sort the levels of the resulting MultiIndex.
        future_stack : bool, default False
            Whether to use the new implementation that will replace the current
            implementation in pandas 3.0. When True, dropna and sort have no impact
            on the result and must remain unspecified. See :ref:`pandas 2.1.0 Release
            notes <whatsnew_210.enhancements.new_stack>` for more details.

        Returns
        -------
        DataFrame or Series
            Stacked dataframe or series.

        See Also
        --------
        DataFrame.unstack : Unstack prescribed level(s) from index axis
             onto column axis.
        DataFrame.pivot : Reshape dataframe from long format to wide
             format.
        DataFrame.pivot_table : Create a spreadsheet-style pivot table
             as a DataFrame.

        Notes
        -----
        The function is named by analogy with a collection of books
        being reorganized from being side by side on a horizontal
        position (the columns of the dataframe) to being stacked
        vertically on top of each other (in the index of the
        dataframe).

        Reference :ref:`the user guide <reshaping.stacking>` for more examples.

        Examples
        --------
        **Single level columns**

        >>> df_single_level_cols = pd.DataFrame([[0, 1], [2, 3]],
        ...                                     index=['cat', 'dog'],
        ...                                     columns=['weight', 'height'])

        Stacking a dataframe with a single level column axis returns a Series:

        >>> df_single_level_cols
             weight height
        cat       0      1
        dog       2      3
        >>> df_single_level_cols.stack(future_stack=True)
        cat  weight    0
             height    1
        dog  weight    2
             height    3
        dtype: int64

        **Multi level columns: simple case**

        >>> multicol1 = pd.MultiIndex.from_tuples([('weight', 'kg'),
        ...                                        ('weight', 'pounds')])
        >>> df_multi_level_cols1 = pd.DataFrame([[1, 2], [2, 4]],
        ...                                     index=['cat', 'dog'],
        ...                                     columns=multicol1)

        Stacking a dataframe with a multi-level column axis:

        >>> df_multi_level_cols1
             weight
                 kg    pounds
        cat       1        2
        dog       2        4
        >>> df_multi_level_cols1.stack(future_stack=True)
                    weight
        cat kg           1
            pounds       2
        dog kg           2
            pounds       4

        **Missing values**

        >>> multicol2 = pd.MultiIndex.from_tuples([('weight', 'kg'),
        ...                                        ('height', 'm')])
        >>> df_multi_level_cols2 = pd.DataFrame([[1.0, 2.0], [3.0, 4.0]],
        ...                                     index=['cat', 'dog'],
        ...                                     columns=multicol2)

        It is common to have missing values when stacking a dataframe
        with multi-level columns, as the stacked dataframe typically
        has more values than the original dataframe. Missing values
        are filled with NaNs:

        >>> df_multi_level_cols2
            weight height
                kg      m
        cat    1.0    2.0
        dog    3.0    4.0
        >>> df_multi_level_cols2.stack(future_stack=True)
                weight  height
        cat kg     1.0     NaN
            m      NaN     2.0
        dog kg     3.0     NaN
            m      NaN     4.0

        **Prescribing the level(s) to be stacked**

        The first parameter controls which level or levels are stacked:

        >>> df_multi_level_cols2.stack(0, future_stack=True)
                     kg    m
        cat weight  1.0  NaN
            height  NaN  2.0
        dog weight  3.0  NaN
            height  NaN  4.0
        >>> df_multi_level_cols2.stack([0, 1], future_stack=True)
        cat  weight  kg    1.0
             height  m     2.0
        dog  weight  kg    3.0
             height  m     4.0
        dtype: float64
        """
        if not future_stack:
            from pandas.core.reshape.reshape import (
                stack,
                stack_multiple,
            )

            if (
                dropna is not lib.no_default
                or sort is not lib.no_default
                or self.columns.nlevels > 1
            ):
                warnings.warn(
                    "The previous implementation of stack is deprecated and will be "
                    "removed in a future version of pandas. See the What's New notes "
                    "for pandas 2.1.0 for details. Specify future_stack=True to adopt "
                    "the new implementation and silence this warning.",
                    FutureWarning,
                    stacklevel=find_stack_level(),
                )

            if dropna is lib.no_default:
                dropna = True
            if sort is lib.no_default:
                sort = True

            if isinstance(level, (tuple, list)):
                result = stack_multiple(self, level, dropna=dropna, sort=sort)
            else:
                result = stack(self, level, dropna=dropna, sort=sort)
        else:
            from pandas.core.reshape.reshape import stack_v3

            if dropna is not lib.no_default:
                raise ValueError(
                    "dropna must be unspecified with future_stack=True as the new "
                    "implementation does not introduce rows of NA values. This "
                    "argument will be removed in a future version of pandas."
                )

            if sort is not lib.no_default:
                raise ValueError(
                    "Cannot specify sort with future_stack=True, this argument will be "
                    "removed in a future version of pandas. Sort the result using "
                    ".sort_index instead."
                )

            if (
                isinstance(level, (tuple, list))
                and not all(lev in self.columns.names for lev in level)
                and not all(isinstance(lev, int) for lev in level)
            ):
                raise ValueError(
                    "level should contain all level names or all level "
                    "numbers, not a mixture of the two."
                )

            if not isinstance(level, (tuple, list)):
                level = [level]
            level = [self.columns._get_level_number(lev) for lev in level]
            result = stack_v3(self, level)

        return result.__finalize__(self, method="stack")

    def explode(
        self,
        column: IndexLabel,
        ignore_index: bool = False,
    ) -> DataFrame:
        """
        Transform each element of a list-like to a row, replicating index values.

        Parameters
        ----------
        column : IndexLabel
            Column(s) to explode.
            For multiple columns, specify a non-empty list with each element
            be str or tuple, and all specified columns their list-like data
            on same row of the frame must have matching length.

            .. versionadded:: 1.3.0
                Multi-column explode

        ignore_index : bool, default False
            If True, the resulting index will be labeled 0, 1, …, n - 1.

        Returns
        -------
        DataFrame
            Exploded lists to rows of the subset columns;
            index will be duplicated for these rows.

        Raises
        ------
        ValueError :
            * If columns of the frame are not unique.
            * If specified columns to explode is empty list.
            * If specified columns to explode have not matching count of
              elements rowwise in the frame.

        See Also
        --------
        DataFrame.unstack : Pivot a level of the (necessarily hierarchical)
            index labels.
        DataFrame.melt : Unpivot a DataFrame from wide format to long format.
        Series.explode : Explode a DataFrame from list-like columns to long format.

        Notes
        -----
        This routine will explode list-likes including lists, tuples, sets,
        Series, and np.ndarray. The result dtype of the subset rows will
        be object. Scalars will be returned unchanged, and empty list-likes will
        result in a np.nan for that row. In addition, the ordering of rows in the
        output will be non-deterministic when exploding sets.

        Reference :ref:`the user guide <reshaping.explode>` for more examples.

        Examples
        --------
        >>> df = pd.DataFrame({'A': [[0, 1, 2], 'foo', [], [3, 4]],
        ...                    'B': 1,
        ...                    'C': [['a', 'b', 'c'], np.nan, [], ['d', 'e']]})
        >>> df
                   A  B          C
        0  [0, 1, 2]  1  [a, b, c]
        1        foo  1        NaN
        2         []  1         []
        3     [3, 4]  1     [d, e]

        Single-column explode.

        >>> df.explode('A')
             A  B          C
        0    0  1  [a, b, c]
        0    1  1  [a, b, c]
        0    2  1  [a, b, c]
        1  foo  1        NaN
        2  NaN  1         []
        3    3  1     [d, e]
        3    4  1     [d, e]

        Multi-column explode.

        >>> df.explode(list('AC'))
             A  B    C
        0    0  1    a
        0    1  1    b
        0    2  1    c
        1  foo  1  NaN
        2  NaN  1  NaN
        3    3  1    d
        3    4  1    e
        """
        if not self.columns.is_unique:
            duplicate_cols = self.columns[self.columns.duplicated()].tolist()
            raise ValueError(
                f"DataFrame columns must be unique. Duplicate columns: {duplicate_cols}"
            )

        columns: list[Hashable]
        if is_scalar(column) or isinstance(column, tuple):
            columns = [column]
        elif isinstance(column, list) and all(
            is_scalar(c) or isinstance(c, tuple) for c in column
        ):
            if not column:
                raise ValueError("column must be nonempty")
            if len(column) > len(set(column)):
                raise ValueError("column must be unique")
            columns = column
        else:
            raise ValueError("column must be a scalar, tuple, or list thereof")

        df = self.reset_index(drop=True)
        if len(columns) == 1:
            result = df[columns[0]].explode()
        else:
            mylen = lambda x: len(x) if (is_list_like(x) and len(x) > 0) else 1
            counts0 = self[columns[0]].apply(mylen)
            for c in columns[1:]:
                if not all(counts0 == self[c].apply(mylen)):
                    raise ValueError("columns must have matching element counts")
            result = DataFrame({c: df[c].explode() for c in columns})
        result = df.drop(columns, axis=1).join(result)
        if ignore_index:
            result.index = default_index(len(result))
        else:
            result.index = self.index.take(result.index)
        result = result.reindex(columns=self.columns, copy=False)

        return result.__finalize__(self, method="explode")

    def unstack(self, level: IndexLabel = -1, fill_value=None, sort: bool = True):
        """
        Pivot a level of the (necessarily hierarchical) index labels.

        Returns a DataFrame having a new level of column labels whose inner-most level
        consists of the pivoted index labels.

        If the index is not a MultiIndex, the output will be a Series
        (the analogue of stack when the columns are not a MultiIndex).

        Parameters
        ----------
        level : int, str, or list of these, default -1 (last level)
            Level(s) of index to unstack, can pass level name.
        fill_value : int, str or dict
            Replace NaN with this value if the unstack produces missing values.
        sort : bool, default True
            Sort the level(s) in the resulting MultiIndex columns.

        Returns
        -------
        Series or DataFrame

        See Also
        --------
        DataFrame.pivot : Pivot a table based on column values.
        DataFrame.stack : Pivot a level of the column labels (inverse operation
            from `unstack`).

        Notes
        -----
        Reference :ref:`the user guide <reshaping.stacking>` for more examples.

        Examples
        --------
        >>> index = pd.MultiIndex.from_tuples([('one', 'a'), ('one', 'b'),
        ...                                    ('two', 'a'), ('two', 'b')])
        >>> s = pd.Series(np.arange(1.0, 5.0), index=index)
        >>> s
        one  a   1.0
             b   2.0
        two  a   3.0
             b   4.0
        dtype: float64

        >>> s.unstack(level=-1)
             a   b
        one  1.0  2.0
        two  3.0  4.0

        >>> s.unstack(level=0)
           one  two
        a  1.0   3.0
        b  2.0   4.0

        >>> df = s.unstack(level=0)
        >>> df.unstack()
        one  a  1.0
             b  2.0
        two  a  3.0
             b  4.0
        dtype: float64
        """
        from pandas.core.reshape.reshape import unstack

        result = unstack(self, level, fill_value, sort)

        return result.__finalize__(self, method="unstack")

    @Appender(_shared_docs["melt"] % {"caller": "df.melt(", "other": "melt"})
    def melt(
        self,
        id_vars=None,
        value_vars=None,
        var_name=None,
        value_name: Hashable = "value",
        col_level: Level | None = None,
        ignore_index: bool = True,
    ) -> DataFrame:
        return melt(
            self,
            id_vars=id_vars,
            value_vars=value_vars,
            var_name=var_name,
            value_name=value_name,
            col_level=col_level,
            ignore_index=ignore_index,
        ).__finalize__(self, method="melt")

    # ----------------------------------------------------------------------
    # Time series-related

    @doc(
        Series.diff,
        klass="DataFrame",
        extra_params="axis : {0 or 'index', 1 or 'columns'}, default 0\n    "
        "Take difference over rows (0) or columns (1).\n",
        other_klass="Series",
        examples=dedent(
            """
        Difference with previous row

        >>> df = pd.DataFrame({'a': [1, 2, 3, 4, 5, 6],
        ...                    'b': [1, 1, 2, 3, 5, 8],
        ...                    'c': [1, 4, 9, 16, 25, 36]})
        >>> df
           a  b   c
        0  1  1   1
        1  2  1   4
        2  3  2   9
        3  4  3  16
        4  5  5  25
        5  6  8  36

        >>> df.diff()
             a    b     c
        0  NaN  NaN   NaN
        1  1.0  0.0   3.0
        2  1.0  1.0   5.0
        3  1.0  1.0   7.0
        4  1.0  2.0   9.0
        5  1.0  3.0  11.0

        Difference with previous column

        >>> df.diff(axis=1)
            a  b   c
        0 NaN  0   0
        1 NaN -1   3
        2 NaN -1   7
        3 NaN -1  13
        4 NaN  0  20
        5 NaN  2  28

        Difference with 3rd previous row

        >>> df.diff(periods=3)
             a    b     c
        0  NaN  NaN   NaN
        1  NaN  NaN   NaN
        2  NaN  NaN   NaN
        3  3.0  2.0  15.0
        4  3.0  4.0  21.0
        5  3.0  6.0  27.0

        Difference with following row

        >>> df.diff(periods=-1)
             a    b     c
        0 -1.0  0.0  -3.0
        1 -1.0 -1.0  -5.0
        2 -1.0 -1.0  -7.0
        3 -1.0 -2.0  -9.0
        4 -1.0 -3.0 -11.0
        5  NaN  NaN   NaN

        Overflow in input dtype

        >>> df = pd.DataFrame({'a': [1, 0]}, dtype=np.uint8)
        >>> df.diff()
               a
        0    NaN
        1  255.0"""
        ),
    )
    def diff(self, periods: int = 1, axis: Axis = 0) -> DataFrame:
        if not lib.is_integer(periods):
            if not (is_float(periods) and periods.is_integer()):
                raise ValueError("periods must be an integer")
            periods = int(periods)

        axis = self._get_axis_number(axis)
        if axis == 1:
            if periods != 0:
                # in the periods == 0 case, this is equivalent diff of 0 periods
                #  along axis=0, and the Manager method may be somewhat more
                #  performant, so we dispatch in that case.
                return self - self.shift(periods, axis=axis)
            # With periods=0 this is equivalent to a diff with axis=0
            axis = 0

        new_data = self._mgr.diff(n=periods)
        res_df = self._constructor_from_mgr(new_data, axes=new_data.axes)
        return res_df.__finalize__(self, "diff")

    # ----------------------------------------------------------------------
    # Function application

    def _gotitem(
        self,
        key: IndexLabel,
        ndim: int,
        subset: DataFrame | Series | None = None,
    ) -> DataFrame | Series:
        """
        Sub-classes to define. Return a sliced object.

        Parameters
        ----------
        key : string / list of selections
        ndim : {1, 2}
            requested ndim of result
        subset : object, default None
            subset to act on
        """
        if subset is None:
            subset = self
        elif subset.ndim == 1:  # is Series
            return subset

        # TODO: _shallow_copy(subset)?
        return subset[key]

    _agg_see_also_doc = dedent(
        """
    See Also
    --------
    DataFrame.apply : Perform any type of operations.
    DataFrame.transform : Perform transformation type operations.
    pandas.DataFrame.groupby : Perform operations over groups.
    pandas.DataFrame.resample : Perform operations over resampled bins.
    pandas.DataFrame.rolling : Perform operations over rolling window.
    pandas.DataFrame.expanding : Perform operations over expanding window.
    pandas.core.window.ewm.ExponentialMovingWindow : Perform operation over exponential
        weighted window.
    """
    )

    _agg_examples_doc = dedent(
        """
    Examples
    --------
    >>> df = pd.DataFrame([[1, 2, 3],
    ...                    [4, 5, 6],
    ...                    [7, 8, 9],
    ...                    [np.nan, np.nan, np.nan]],
    ...                   columns=['A', 'B', 'C'])

    Aggregate these functions over the rows.

    >>> df.agg(['sum', 'min'])
            A     B     C
    sum  12.0  15.0  18.0
    min   1.0   2.0   3.0

    Different aggregations per column.

    >>> df.agg({'A' : ['sum', 'min'], 'B' : ['min', 'max']})
            A    B
    sum  12.0  NaN
    min   1.0  2.0
    max   NaN  8.0

    Aggregate different functions over the columns and rename the index of the resulting
    DataFrame.

    >>> df.agg(x=('A', 'max'), y=('B', 'min'), z=('C', 'mean'))
         A    B    C
    x  7.0  NaN  NaN
    y  NaN  2.0  NaN
    z  NaN  NaN  6.0

    Aggregate over the columns.

    >>> df.agg("mean", axis="columns")
    0    2.0
    1    5.0
    2    8.0
    3    NaN
    dtype: float64
    """
    )

    @doc(
        _shared_docs["aggregate"],
        klass=_shared_doc_kwargs["klass"],
        axis=_shared_doc_kwargs["axis"],
        see_also=_agg_see_also_doc,
        examples=_agg_examples_doc,
    )
    def aggregate(self, func=None, axis: Axis = 0, *args, **kwargs):
        from pandas.core.apply import frame_apply

        axis = self._get_axis_number(axis)

        op = frame_apply(self, func=func, axis=axis, args=args, kwargs=kwargs)
        result = op.agg()
        result = reconstruct_and_relabel_result(result, func, **kwargs)
        return result

    agg = aggregate

    @doc(
        _shared_docs["transform"],
        klass=_shared_doc_kwargs["klass"],
        axis=_shared_doc_kwargs["axis"],
    )
    def transform(
        self, func: AggFuncType, axis: Axis = 0, *args, **kwargs
    ) -> DataFrame:
        from pandas.core.apply import frame_apply

        op = frame_apply(self, func=func, axis=axis, args=args, kwargs=kwargs)
        result = op.transform()
        assert isinstance(result, DataFrame)
        return result

    def apply(
        self,
        func: AggFuncType,
        axis: Axis = 0,
        raw: bool = False,
        result_type: Literal["expand", "reduce", "broadcast"] | None = None,
        args=(),
        by_row: Literal[False, "compat"] = "compat",
        engine: Literal["python", "numba"] = "python",
        engine_kwargs: dict[str, bool] | None = None,
        **kwargs,
    ):
        """
        Apply a function along an axis of the DataFrame.

        Objects passed to the function are Series objects whose index is
        either the DataFrame's index (``axis=0``) or the DataFrame's columns
        (``axis=1``). By default (``result_type=None``), the final return type
        is inferred from the return type of the applied function. Otherwise,
        it depends on the `result_type` argument.

        Parameters
        ----------
        func : function
            Function to apply to each column or row.
        axis : {0 or 'index', 1 or 'columns'}, default 0
            Axis along which the function is applied:

            * 0 or 'index': apply function to each column.
            * 1 or 'columns': apply function to each row.

        raw : bool, default False
            Determines if row or column is passed as a Series or ndarray object:

            * ``False`` : passes each row or column as a Series to the
              function.
            * ``True`` : the passed function will receive ndarray objects
              instead.
              If you are just applying a NumPy reduction function this will
              achieve much better performance.

        result_type : {'expand', 'reduce', 'broadcast', None}, default None
            These only act when ``axis=1`` (columns):

            * 'expand' : list-like results will be turned into columns.
            * 'reduce' : returns a Series if possible rather than expanding
              list-like results. This is the opposite of 'expand'.
            * 'broadcast' : results will be broadcast to the original shape
              of the DataFrame, the original index and columns will be
              retained.

            The default behaviour (None) depends on the return value of the
            applied function: list-like results will be returned as a Series
            of those. However if the apply function returns a Series these
            are expanded to columns.
        args : tuple
            Positional arguments to pass to `func` in addition to the
            array/series.
        by_row : False or "compat", default "compat"
            Only has an effect when ``func`` is a listlike or dictlike of funcs
            and the func isn't a string.
            If "compat", will if possible first translate the func into pandas
            methods (e.g. ``Series().apply(np.sum)`` will be translated to
            ``Series().sum()``). If that doesn't work, will try call to apply again with
            ``by_row=True`` and if that fails, will call apply again with
            ``by_row=False`` (backward compatible).
            If False, the funcs will be passed the whole Series at once.

            .. versionadded:: 2.1.0

        engine : {'python', 'numba'}, default 'python'
            Choose between the python (default) engine or the numba engine in apply.

            The numba engine will attempt to JIT compile the passed function,
            which may result in speedups for large DataFrames.
            It also supports the following engine_kwargs :

            - nopython (compile the function in nopython mode)
            - nogil (release the GIL inside the JIT compiled function)
            - parallel (try to apply the function in parallel over the DataFrame)

              Note: Due to limitations within numba/how pandas interfaces with numba,
              you should only use this if raw=True

            Note: The numba compiler only supports a subset of
            valid Python/numpy operations.

            Please read more about the `supported python features
            <https://numba.pydata.org/numba-doc/dev/reference/pysupported.html>`_
            and `supported numpy features
            <https://numba.pydata.org/numba-doc/dev/reference/numpysupported.html>`_
            in numba to learn what you can or cannot use in the passed function.

            .. versionadded:: 2.2.0

        engine_kwargs : dict
            Pass keyword arguments to the engine.
            This is currently only used by the numba engine,
            see the documentation for the engine argument for more information.
        **kwargs
            Additional keyword arguments to pass as keywords arguments to
            `func`.

        Returns
        -------
        Series or DataFrame
            Result of applying ``func`` along the given axis of the
            DataFrame.

        See Also
        --------
        DataFrame.map: For elementwise operations.
        DataFrame.aggregate: Only perform aggregating type operations.
        DataFrame.transform: Only perform transforming type operations.

        Notes
        -----
        Functions that mutate the passed object can produce unexpected
        behavior or errors and are not supported. See :ref:`gotchas.udf-mutation`
        for more details.

        Examples
        --------
        >>> df = pd.DataFrame([[4, 9]] * 3, columns=['A', 'B'])
        >>> df
           A  B
        0  4  9
        1  4  9
        2  4  9

        Using a numpy universal function (in this case the same as
        ``np.sqrt(df)``):

        >>> df.apply(np.sqrt)
             A    B
        0  2.0  3.0
        1  2.0  3.0
        2  2.0  3.0

        Using a reducing function on either axis

        >>> df.apply(np.sum, axis=0)
        A    12
        B    27
        dtype: int64

        >>> df.apply(np.sum, axis=1)
        0    13
        1    13
        2    13
        dtype: int64

        Returning a list-like will result in a Series

        >>> df.apply(lambda x: [1, 2], axis=1)
        0    [1, 2]
        1    [1, 2]
        2    [1, 2]
        dtype: object

        Passing ``result_type='expand'`` will expand list-like results
        to columns of a Dataframe

        >>> df.apply(lambda x: [1, 2], axis=1, result_type='expand')
           0  1
        0  1  2
        1  1  2
        2  1  2

        Returning a Series inside the function is similar to passing
        ``result_type='expand'``. The resulting column names
        will be the Series index.

        >>> df.apply(lambda x: pd.Series([1, 2], index=['foo', 'bar']), axis=1)
           foo  bar
        0    1    2
        1    1    2
        2    1    2

        Passing ``result_type='broadcast'`` will ensure the same shape
        result, whether list-like or scalar is returned by the function,
        and broadcast it along the axis. The resulting column names will
        be the originals.

        >>> df.apply(lambda x: [1, 2], axis=1, result_type='broadcast')
           A  B
        0  1  2
        1  1  2
        2  1  2
        """
        from pandas.core.apply import frame_apply

        op = frame_apply(
            self,
            func=func,
            axis=axis,
            raw=raw,
            result_type=result_type,
            by_row=by_row,
            engine=engine,
            engine_kwargs=engine_kwargs,
            args=args,
            kwargs=kwargs,
        )
        return op.apply().__finalize__(self, method="apply")

    def map(
        self, func: PythonFuncType, na_action: str | None = None, **kwargs
    ) -> DataFrame:
        """
        Apply a function to a Dataframe elementwise.

        .. versionadded:: 2.1.0

           DataFrame.applymap was deprecated and renamed to DataFrame.map.

        This method applies a function that accepts and returns a scalar
        to every element of a DataFrame.

        Parameters
        ----------
        func : callable
            Python function, returns a single value from a single value.
        na_action : {None, 'ignore'}, default None
            If 'ignore', propagate NaN values, without passing them to func.
        **kwargs
            Additional keyword arguments to pass as keywords arguments to
            `func`.

        Returns
        -------
        DataFrame
            Transformed DataFrame.

        See Also
        --------
        DataFrame.apply : Apply a function along input axis of DataFrame.
        DataFrame.replace: Replace values given in `to_replace` with `value`.
        Series.map : Apply a function elementwise on a Series.

        Examples
        --------
        >>> df = pd.DataFrame([[1, 2.12], [3.356, 4.567]])
        >>> df
               0      1
        0  1.000  2.120
        1  3.356  4.567

        >>> df.map(lambda x: len(str(x)))
           0  1
        0  3  4
        1  5  5

        Like Series.map, NA values can be ignored:

        >>> df_copy = df.copy()
        >>> df_copy.iloc[0, 0] = pd.NA
        >>> df_copy.map(lambda x: len(str(x)), na_action='ignore')
             0  1
        0  NaN  4
        1  5.0  5

        It is also possible to use `map` with functions that are not
        `lambda` functions:

        >>> df.map(round, ndigits=1)
             0    1
        0  1.0  2.1
        1  3.4  4.6

        Note that a vectorized version of `func` often exists, which will
        be much faster. You could square each number elementwise.

        >>> df.map(lambda x: x**2)
                   0          1
        0   1.000000   4.494400
        1  11.262736  20.857489

        But it's better to avoid map in that case.

        >>> df ** 2
                   0          1
        0   1.000000   4.494400
        1  11.262736  20.857489
        """
        if na_action not in {"ignore", None}:
            raise ValueError(
                f"na_action must be 'ignore' or None. Got {repr(na_action)}"
            )

        if self.empty:
            return self.copy()

        func = functools.partial(func, **kwargs)

        def infer(x):
            return x._map_values(func, na_action=na_action)

        return self.apply(infer).__finalize__(self, "map")

    def applymap(
        self, func: PythonFuncType, na_action: NaAction | None = None, **kwargs
    ) -> DataFrame:
        """
        Apply a function to a Dataframe elementwise.

        .. deprecated:: 2.1.0

           DataFrame.applymap has been deprecated. Use DataFrame.map instead.

        This method applies a function that accepts and returns a scalar
        to every element of a DataFrame.

        Parameters
        ----------
        func : callable
            Python function, returns a single value from a single value.
        na_action : {None, 'ignore'}, default None
            If 'ignore', propagate NaN values, without passing them to func.
        **kwargs
            Additional keyword arguments to pass as keywords arguments to
            `func`.

        Returns
        -------
        DataFrame
            Transformed DataFrame.

        See Also
        --------
        DataFrame.apply : Apply a function along input axis of DataFrame.
        DataFrame.map : Apply a function along input axis of DataFrame.
        DataFrame.replace: Replace values given in `to_replace` with `value`.

        Examples
        --------
        >>> df = pd.DataFrame([[1, 2.12], [3.356, 4.567]])
        >>> df
               0      1
        0  1.000  2.120
        1  3.356  4.567

        >>> df.map(lambda x: len(str(x)))
           0  1
        0  3  4
        1  5  5
        """
        warnings.warn(
            "DataFrame.applymap has been deprecated. Use DataFrame.map instead.",
            FutureWarning,
            stacklevel=find_stack_level(),
        )
        return self.map(func, na_action=na_action, **kwargs)

    # ----------------------------------------------------------------------
    # Merging / joining methods

    def _append(
        self,
        other,
        ignore_index: bool = False,
        verify_integrity: bool = False,
        sort: bool = False,
    ) -> DataFrame:
        if isinstance(other, (Series, dict)):
            if isinstance(other, dict):
                if not ignore_index:
                    raise TypeError("Can only append a dict if ignore_index=True")
                other = Series(other)
            if other.name is None and not ignore_index:
                raise TypeError(
                    "Can only append a Series if ignore_index=True "
                    "or if the Series has a name"
                )

            index = Index(
                [other.name],
                name=self.index.names
                if isinstance(self.index, MultiIndex)
                else self.index.name,
            )
            row_df = other.to_frame().T
            # infer_objects is needed for
            #  test_append_empty_frame_to_series_with_dateutil_tz
            other = row_df.infer_objects(copy=False).rename_axis(
                index.names, copy=False
            )
        elif isinstance(other, list):
            if not other:
                pass
            elif not isinstance(other[0], DataFrame):
                other = DataFrame(other)
                if self.index.name is not None and not ignore_index:
                    other.index.name = self.index.name

        from pandas.core.reshape.concat import concat

        if isinstance(other, (list, tuple)):
            to_concat = [self, *other]
        else:
            to_concat = [self, other]

        result = concat(
            to_concat,
            ignore_index=ignore_index,
            verify_integrity=verify_integrity,
            sort=sort,
        )
        return result.__finalize__(self, method="append")

    def join(
        self,
        other: DataFrame | Series | Iterable[DataFrame | Series],
        on: IndexLabel | None = None,
        how: MergeHow = "left",
        lsuffix: str = "",
        rsuffix: str = "",
        sort: bool = False,
        validate: JoinValidate | None = None,
    ) -> DataFrame:
        """
        Join columns of another DataFrame.

        Join columns with `other` DataFrame either on index or on a key
        column. Efficiently join multiple DataFrame objects by index at once by
        passing a list.

        Parameters
        ----------
        other : DataFrame, Series, or a list containing any combination of them
            Index should be similar to one of the columns in this one. If a
            Series is passed, its name attribute must be set, and that will be
            used as the column name in the resulting joined DataFrame.
        on : str, list of str, or array-like, optional
            Column or index level name(s) in the caller to join on the index
            in `other`, otherwise joins index-on-index. If multiple
            values given, the `other` DataFrame must have a MultiIndex. Can
            pass an array as the join key if it is not already contained in
            the calling DataFrame. Like an Excel VLOOKUP operation.
        how : {'left', 'right', 'outer', 'inner', 'cross'}, default 'left'
            How to handle the operation of the two objects.

            * left: use calling frame's index (or column if on is specified)
            * right: use `other`'s index.
            * outer: form union of calling frame's index (or column if on is
              specified) with `other`'s index, and sort it lexicographically.
            * inner: form intersection of calling frame's index (or column if
              on is specified) with `other`'s index, preserving the order
              of the calling's one.
            * cross: creates the cartesian product from both frames, preserves the order
              of the left keys.
        lsuffix : str, default ''
            Suffix to use from left frame's overlapping columns.
        rsuffix : str, default ''
            Suffix to use from right frame's overlapping columns.
        sort : bool, default False
            Order result DataFrame lexicographically by the join key. If False,
            the order of the join key depends on the join type (how keyword).
        validate : str, optional
            If specified, checks if join is of specified type.

            * "one_to_one" or "1:1": check if join keys are unique in both left
              and right datasets.
            * "one_to_many" or "1:m": check if join keys are unique in left dataset.
            * "many_to_one" or "m:1": check if join keys are unique in right dataset.
            * "many_to_many" or "m:m": allowed, but does not result in checks.

            .. versionadded:: 1.5.0

        Returns
        -------
        DataFrame
            A dataframe containing columns from both the caller and `other`.

        See Also
        --------
        DataFrame.merge : For column(s)-on-column(s) operations.

        Notes
        -----
        Parameters `on`, `lsuffix`, and `rsuffix` are not supported when
        passing a list of `DataFrame` objects.

        Examples
        --------
        >>> df = pd.DataFrame({'key': ['K0', 'K1', 'K2', 'K3', 'K4', 'K5'],
        ...                    'A': ['A0', 'A1', 'A2', 'A3', 'A4', 'A5']})

        >>> df
          key   A
        0  K0  A0
        1  K1  A1
        2  K2  A2
        3  K3  A3
        4  K4  A4
        5  K5  A5

        >>> other = pd.DataFrame({'key': ['K0', 'K1', 'K2'],
        ...                       'B': ['B0', 'B1', 'B2']})

        >>> other
          key   B
        0  K0  B0
        1  K1  B1
        2  K2  B2

        Join DataFrames using their indexes.

        >>> df.join(other, lsuffix='_caller', rsuffix='_other')
          key_caller   A key_other    B
        0         K0  A0        K0   B0
        1         K1  A1        K1   B1
        2         K2  A2        K2   B2
        3         K3  A3       NaN  NaN
        4         K4  A4       NaN  NaN
        5         K5  A5       NaN  NaN

        If we want to join using the key columns, we need to set key to be
        the index in both `df` and `other`. The joined DataFrame will have
        key as its index.

        >>> df.set_index('key').join(other.set_index('key'))
              A    B
        key
        K0   A0   B0
        K1   A1   B1
        K2   A2   B2
        K3   A3  NaN
        K4   A4  NaN
        K5   A5  NaN

        Another option to join using the key columns is to use the `on`
        parameter. DataFrame.join always uses `other`'s index but we can use
        any column in `df`. This method preserves the original DataFrame's
        index in the result.

        >>> df.join(other.set_index('key'), on='key')
          key   A    B
        0  K0  A0   B0
        1  K1  A1   B1
        2  K2  A2   B2
        3  K3  A3  NaN
        4  K4  A4  NaN
        5  K5  A5  NaN

        Using non-unique key values shows how they are matched.

        >>> df = pd.DataFrame({'key': ['K0', 'K1', 'K1', 'K3', 'K0', 'K1'],
        ...                    'A': ['A0', 'A1', 'A2', 'A3', 'A4', 'A5']})

        >>> df
          key   A
        0  K0  A0
        1  K1  A1
        2  K1  A2
        3  K3  A3
        4  K0  A4
        5  K1  A5

        >>> df.join(other.set_index('key'), on='key', validate='m:1')
          key   A    B
        0  K0  A0   B0
        1  K1  A1   B1
        2  K1  A2   B1
        3  K3  A3  NaN
        4  K0  A4   B0
        5  K1  A5   B1
        """
        from pandas.core.reshape.concat import concat
        from pandas.core.reshape.merge import merge

        if isinstance(other, Series):
            if other.name is None:
                raise ValueError("Other Series must have a name")
            other = DataFrame({other.name: other})

        if isinstance(other, DataFrame):
            if how == "cross":
                return merge(
                    self,
                    other,
                    how=how,
                    on=on,
                    suffixes=(lsuffix, rsuffix),
                    sort=sort,
                    validate=validate,
                )
            return merge(
                self,
                other,
                left_on=on,
                how=how,
                left_index=on is None,
                right_index=True,
                suffixes=(lsuffix, rsuffix),
                sort=sort,
                validate=validate,
            )
        else:
            if on is not None:
                raise ValueError(
                    "Joining multiple DataFrames only supported for joining on index"
                )

            if rsuffix or lsuffix:
                raise ValueError(
                    "Suffixes not supported when joining multiple DataFrames"
                )

            # Mypy thinks the RHS is a
            # "Union[DataFrame, Series, Iterable[Union[DataFrame, Series]]]" whereas
            # the LHS is an "Iterable[DataFrame]", but in reality both types are
            # "Iterable[Union[DataFrame, Series]]" due to the if statements
            frames = [cast("DataFrame | Series", self)] + list(other)

            can_concat = all(df.index.is_unique for df in frames)

            # join indexes only using concat
            if can_concat:
                if how == "left":
                    res = concat(
                        frames, axis=1, join="outer", verify_integrity=True, sort=sort
                    )
                    return res.reindex(self.index, copy=False)
                else:
                    return concat(
                        frames, axis=1, join=how, verify_integrity=True, sort=sort
                    )

            joined = frames[0]

            for frame in frames[1:]:
                joined = merge(
                    joined,
                    frame,
                    how=how,
                    left_index=True,
                    right_index=True,
                    validate=validate,
                )

            return joined

    @Substitution("")
    @Appender(_merge_doc, indents=2)
    def merge(
        self,
        right: DataFrame | Series,
        how: MergeHow = "inner",
        on: IndexLabel | AnyArrayLike | None = None,
        left_on: IndexLabel | AnyArrayLike | None = None,
        right_on: IndexLabel | AnyArrayLike | None = None,
        left_index: bool = False,
        right_index: bool = False,
        sort: bool = False,
        suffixes: Suffixes = ("_x", "_y"),
        copy: bool | None = None,
        indicator: str | bool = False,
        validate: MergeValidate | None = None,
    ) -> DataFrame:
        from pandas.core.reshape.merge import merge

        return merge(
            self,
            right,
            how=how,
            on=on,
            left_on=left_on,
            right_on=right_on,
            left_index=left_index,
            right_index=right_index,
            sort=sort,
            suffixes=suffixes,
            copy=copy,
            indicator=indicator,
            validate=validate,
        )

    def round(
        self, decimals: int | dict[IndexLabel, int] | Series = 0, *args, **kwargs
    ) -> DataFrame:
        """
        Round a DataFrame to a variable number of decimal places.

        Parameters
        ----------
        decimals : int, dict, Series
            Number of decimal places to round each column to. If an int is
            given, round each column to the same number of places.
            Otherwise dict and Series round to variable numbers of places.
            Column names should be in the keys if `decimals` is a
            dict-like, or in the index if `decimals` is a Series. Any
            columns not included in `decimals` will be left as is. Elements
            of `decimals` which are not columns of the input will be
            ignored.
        *args
            Additional keywords have no effect but might be accepted for
            compatibility with numpy.
        **kwargs
            Additional keywords have no effect but might be accepted for
            compatibility with numpy.

        Returns
        -------
        DataFrame
            A DataFrame with the affected columns rounded to the specified
            number of decimal places.

        See Also
        --------
        numpy.around : Round a numpy array to the given number of decimals.
        Series.round : Round a Series to the given number of decimals.

        Examples
        --------
        >>> df = pd.DataFrame([(.21, .32), (.01, .67), (.66, .03), (.21, .18)],
        ...                   columns=['dogs', 'cats'])
        >>> df
            dogs  cats
        0  0.21  0.32
        1  0.01  0.67
        2  0.66  0.03
        3  0.21  0.18

        By providing an integer each column is rounded to the same number
        of decimal places

        >>> df.round(1)
            dogs  cats
        0   0.2   0.3
        1   0.0   0.7
        2   0.7   0.0
        3   0.2   0.2

        With a dict, the number of places for specific columns can be
        specified with the column names as key and the number of decimal
        places as value

        >>> df.round({'dogs': 1, 'cats': 0})
            dogs  cats
        0   0.2   0.0
        1   0.0   1.0
        2   0.7   0.0
        3   0.2   0.0

        Using a Series, the number of places for specific columns can be
        specified with the column names as index and the number of
        decimal places as value

        >>> decimals = pd.Series([0, 1], index=['cats', 'dogs'])
        >>> df.round(decimals)
            dogs  cats
        0   0.2   0.0
        1   0.0   1.0
        2   0.7   0.0
        3   0.2   0.0
        """
        from pandas.core.reshape.concat import concat

        def _dict_round(df: DataFrame, decimals):
            for col, vals in df.items():
                try:
                    yield _series_round(vals, decimals[col])
                except KeyError:
                    yield vals

        def _series_round(ser: Series, decimals: int) -> Series:
            if is_integer_dtype(ser.dtype) or is_float_dtype(ser.dtype):
                return ser.round(decimals)
            return ser

        nv.validate_round(args, kwargs)

        if isinstance(decimals, (dict, Series)):
            if isinstance(decimals, Series) and not decimals.index.is_unique:
                raise ValueError("Index of decimals must be unique")
            if is_dict_like(decimals) and not all(
                is_integer(value) for _, value in decimals.items()
            ):
                raise TypeError("Values in decimals must be integers")
            new_cols = list(_dict_round(self, decimals))
        elif is_integer(decimals):
            # Dispatch to Block.round
            # Argument "decimals" to "round" of "BaseBlockManager" has incompatible
            # type "Union[int, integer[Any]]"; expected "int"
            new_mgr = self._mgr.round(
                decimals=decimals,  # type: ignore[arg-type]
                using_cow=using_copy_on_write(),
            )
            return self._constructor_from_mgr(new_mgr, axes=new_mgr.axes).__finalize__(
                self, method="round"
            )
        else:
            raise TypeError("decimals must be an integer, a dict-like or a Series")

        if new_cols is not None and len(new_cols) > 0:
            return self._constructor(
                concat(new_cols, axis=1), index=self.index, columns=self.columns
            ).__finalize__(self, method="round")
        else:
            return self.copy(deep=False)

    # ----------------------------------------------------------------------
    # Statistical methods, etc.

    def corr(
        self,
        method: CorrelationMethod = "pearson",
        min_periods: int = 1,
        numeric_only: bool = False,
    ) -> DataFrame:
        """
        Compute pairwise correlation of columns, excluding NA/null values.

        Parameters
        ----------
        method : {'pearson', 'kendall', 'spearman'} or callable
            Method of correlation:

            * pearson : standard correlation coefficient
            * kendall : Kendall Tau correlation coefficient
            * spearman : Spearman rank correlation
            * callable: callable with input two 1d ndarrays
                and returning a float. Note that the returned matrix from corr
                will have 1 along the diagonals and will be symmetric
                regardless of the callable's behavior.
        min_periods : int, optional
            Minimum number of observations required per pair of columns
            to have a valid result. Currently only available for Pearson
            and Spearman correlation.
        numeric_only : bool, default False
            Include only `float`, `int` or `boolean` data.

            .. versionadded:: 1.5.0

            .. versionchanged:: 2.0.0
                The default value of ``numeric_only`` is now ``False``.

        Returns
        -------
        DataFrame
            Correlation matrix.

        See Also
        --------
        DataFrame.corrwith : Compute pairwise correlation with another
            DataFrame or Series.
        Series.corr : Compute the correlation between two Series.

        Notes
        -----
        Pearson, Kendall and Spearman correlation are currently computed using pairwise complete observations.

        * `Pearson correlation coefficient <https://en.wikipedia.org/wiki/Pearson_correlation_coefficient>`_
        * `Kendall rank correlation coefficient <https://en.wikipedia.org/wiki/Kendall_rank_correlation_coefficient>`_
        * `Spearman's rank correlation coefficient <https://en.wikipedia.org/wiki/Spearman%27s_rank_correlation_coefficient>`_

        Examples
        --------
        >>> def histogram_intersection(a, b):
        ...     v = np.minimum(a, b).sum().round(decimals=1)
        ...     return v
        >>> df = pd.DataFrame([(.2, .3), (.0, .6), (.6, .0), (.2, .1)],
        ...                   columns=['dogs', 'cats'])
        >>> df.corr(method=histogram_intersection)
              dogs  cats
        dogs   1.0   0.3
        cats   0.3   1.0

        >>> df = pd.DataFrame([(1, 1), (2, np.nan), (np.nan, 3), (4, 4)],
        ...                   columns=['dogs', 'cats'])
        >>> df.corr(min_periods=3)
              dogs  cats
        dogs   1.0   NaN
        cats   NaN   1.0
        """  # noqa: E501
        data = self._get_numeric_data() if numeric_only else self
        cols = data.columns
        idx = cols.copy()
        mat = data.to_numpy(dtype=float, na_value=np.nan, copy=False)

        if method == "pearson":
            correl = libalgos.nancorr(mat, minp=min_periods)
        elif method == "spearman":
            correl = libalgos.nancorr_spearman(mat, minp=min_periods)
        elif method == "kendall" or callable(method):
            if min_periods is None:
                min_periods = 1
            mat = mat.T
            corrf = nanops.get_corr_func(method)
            K = len(cols)
            correl = np.empty((K, K), dtype=float)
            mask = np.isfinite(mat)
            for i, ac in enumerate(mat):
                for j, bc in enumerate(mat):
                    if i > j:
                        continue

                    valid = mask[i] & mask[j]
                    if valid.sum() < min_periods:
                        c = np.nan
                    elif i == j:
                        c = 1.0
                    elif not valid.all():
                        c = corrf(ac[valid], bc[valid])
                    else:
                        c = corrf(ac, bc)
                    correl[i, j] = c
                    correl[j, i] = c
        else:
            raise ValueError(
                "method must be either 'pearson', "
                "'spearman', 'kendall', or a callable, "
                f"'{method}' was supplied"
            )

        result = self._constructor(correl, index=idx, columns=cols, copy=False)
        return result.__finalize__(self, method="corr")

    def cov(
        self,
        min_periods: int | None = None,
        ddof: int | None = 1,
        numeric_only: bool = False,
    ) -> DataFrame:
        """
        Compute pairwise covariance of columns, excluding NA/null values.

        Compute the pairwise covariance among the series of a DataFrame.
        The returned data frame is the `covariance matrix
        <https://en.wikipedia.org/wiki/Covariance_matrix>`__ of the columns
        of the DataFrame.

        Both NA and null values are automatically excluded from the
        calculation. (See the note below about bias from missing values.)
        A threshold can be set for the minimum number of
        observations for each value created. Comparisons with observations
        below this threshold will be returned as ``NaN``.

        This method is generally used for the analysis of time series data to
        understand the relationship between different measures
        across time.

        Parameters
        ----------
        min_periods : int, optional
            Minimum number of observations required per pair of columns
            to have a valid result.

        ddof : int, default 1
            Delta degrees of freedom.  The divisor used in calculations
            is ``N - ddof``, where ``N`` represents the number of elements.
            This argument is applicable only when no ``nan`` is in the dataframe.

        numeric_only : bool, default False
            Include only `float`, `int` or `boolean` data.

            .. versionadded:: 1.5.0

            .. versionchanged:: 2.0.0
                The default value of ``numeric_only`` is now ``False``.

        Returns
        -------
        DataFrame
            The covariance matrix of the series of the DataFrame.

        See Also
        --------
        Series.cov : Compute covariance with another Series.
        core.window.ewm.ExponentialMovingWindow.cov : Exponential weighted sample
            covariance.
        core.window.expanding.Expanding.cov : Expanding sample covariance.
        core.window.rolling.Rolling.cov : Rolling sample covariance.

        Notes
        -----
        Returns the covariance matrix of the DataFrame's time series.
        The covariance is normalized by N-ddof.

        For DataFrames that have Series that are missing data (assuming that
        data is `missing at random
        <https://en.wikipedia.org/wiki/Missing_data#Missing_at_random>`__)
        the returned covariance matrix will be an unbiased estimate
        of the variance and covariance between the member Series.

        However, for many applications this estimate may not be acceptable
        because the estimate covariance matrix is not guaranteed to be positive
        semi-definite. This could lead to estimate correlations having
        absolute values which are greater than one, and/or a non-invertible
        covariance matrix. See `Estimation of covariance matrices
        <https://en.wikipedia.org/w/index.php?title=Estimation_of_covariance_
        matrices>`__ for more details.

        Examples
        --------
        >>> df = pd.DataFrame([(1, 2), (0, 3), (2, 0), (1, 1)],
        ...                   columns=['dogs', 'cats'])
        >>> df.cov()
                  dogs      cats
        dogs  0.666667 -1.000000
        cats -1.000000  1.666667

        >>> np.random.seed(42)
        >>> df = pd.DataFrame(np.random.randn(1000, 5),
        ...                   columns=['a', 'b', 'c', 'd', 'e'])
        >>> df.cov()
                  a         b         c         d         e
        a  0.998438 -0.020161  0.059277 -0.008943  0.014144
        b -0.020161  1.059352 -0.008543 -0.024738  0.009826
        c  0.059277 -0.008543  1.010670 -0.001486 -0.000271
        d -0.008943 -0.024738 -0.001486  0.921297 -0.013692
        e  0.014144  0.009826 -0.000271 -0.013692  0.977795

        **Minimum number of periods**

        This method also supports an optional ``min_periods`` keyword
        that specifies the required minimum number of non-NA observations for
        each column pair in order to have a valid result:

        >>> np.random.seed(42)
        >>> df = pd.DataFrame(np.random.randn(20, 3),
        ...                   columns=['a', 'b', 'c'])
        >>> df.loc[df.index[:5], 'a'] = np.nan
        >>> df.loc[df.index[5:10], 'b'] = np.nan
        >>> df.cov(min_periods=12)
                  a         b         c
        a  0.316741       NaN -0.150812
        b       NaN  1.248003  0.191417
        c -0.150812  0.191417  0.895202
        """
        data = self._get_numeric_data() if numeric_only else self
        cols = data.columns
        idx = cols.copy()
        mat = data.to_numpy(dtype=float, na_value=np.nan, copy=False)

        if notna(mat).all():
            if min_periods is not None and min_periods > len(mat):
                base_cov = np.empty((mat.shape[1], mat.shape[1]))
                base_cov.fill(np.nan)
            else:
                base_cov = np.cov(mat.T, ddof=ddof)
            base_cov = base_cov.reshape((len(cols), len(cols)))
        else:
            base_cov = libalgos.nancorr(mat, cov=True, minp=min_periods)

        result = self._constructor(base_cov, index=idx, columns=cols, copy=False)
        return result.__finalize__(self, method="cov")

    def corrwith(
        self,
        other: DataFrame | Series,
        axis: Axis = 0,
        drop: bool = False,
        method: CorrelationMethod = "pearson",
        numeric_only: bool = False,
    ) -> Series:
        """
        Compute pairwise correlation.

        Pairwise correlation is computed between rows or columns of
        DataFrame with rows or columns of Series or DataFrame. DataFrames
        are first aligned along both axes before computing the
        correlations.

        Parameters
        ----------
        other : DataFrame, Series
            Object with which to compute correlations.
        axis : {0 or 'index', 1 or 'columns'}, default 0
            The axis to use. 0 or 'index' to compute row-wise, 1 or 'columns' for
            column-wise.
        drop : bool, default False
            Drop missing indices from result.
        method : {'pearson', 'kendall', 'spearman'} or callable
            Method of correlation:

            * pearson : standard correlation coefficient
            * kendall : Kendall Tau correlation coefficient
            * spearman : Spearman rank correlation
            * callable: callable with input two 1d ndarrays
                and returning a float.

        numeric_only : bool, default False
            Include only `float`, `int` or `boolean` data.

            .. versionadded:: 1.5.0

            .. versionchanged:: 2.0.0
                The default value of ``numeric_only`` is now ``False``.

        Returns
        -------
        Series
            Pairwise correlations.

        See Also
        --------
        DataFrame.corr : Compute pairwise correlation of columns.

        Examples
        --------
        >>> index = ["a", "b", "c", "d", "e"]
        >>> columns = ["one", "two", "three", "four"]
        >>> df1 = pd.DataFrame(np.arange(20).reshape(5, 4), index=index, columns=columns)
        >>> df2 = pd.DataFrame(np.arange(16).reshape(4, 4), index=index[:4], columns=columns)
        >>> df1.corrwith(df2)
        one      1.0
        two      1.0
        three    1.0
        four     1.0
        dtype: float64

        >>> df2.corrwith(df1, axis=1)
        a    1.0
        b    1.0
        c    1.0
        d    1.0
        e    NaN
        dtype: float64
        """  # noqa: E501
        axis = self._get_axis_number(axis)
        this = self._get_numeric_data() if numeric_only else self

        if isinstance(other, Series):
            return this.apply(lambda x: other.corr(x, method=method), axis=axis)

        if numeric_only:
            other = other._get_numeric_data()
        left, right = this.align(other, join="inner", copy=False)

        if axis == 1:
            left = left.T
            right = right.T

        if method == "pearson":
            # mask missing values
            left = left + right * 0
            right = right + left * 0

            # demeaned data
            ldem = left - left.mean(numeric_only=numeric_only)
            rdem = right - right.mean(numeric_only=numeric_only)

            num = (ldem * rdem).sum()
            dom = (
                (left.count() - 1)
                * left.std(numeric_only=numeric_only)
                * right.std(numeric_only=numeric_only)
            )

            correl = num / dom

        elif method in ["kendall", "spearman"] or callable(method):

            def c(x):
                return nanops.nancorr(x[0], x[1], method=method)

            correl = self._constructor_sliced(
                map(c, zip(left.values.T, right.values.T)),
                index=left.columns,
                copy=False,
            )

        else:
            raise ValueError(
                f"Invalid method {method} was passed, "
                "valid methods are: 'pearson', 'kendall', "
                "'spearman', or callable"
            )

        if not drop:
            # Find non-matching labels along the given axis
            # and append missing correlations (GH 22375)
            raxis: AxisInt = 1 if axis == 0 else 0
            result_index = this._get_axis(raxis).union(other._get_axis(raxis))
            idx_diff = result_index.difference(correl.index)

            if len(idx_diff) > 0:
                correl = correl._append(
                    Series([np.nan] * len(idx_diff), index=idx_diff)
                )

        return correl

    # ----------------------------------------------------------------------
    # ndarray-like stats methods

    def count(self, axis: Axis = 0, numeric_only: bool = False):
        """
        Count non-NA cells for each column or row.

        The values `None`, `NaN`, `NaT`, ``pandas.NA`` are considered NA.

        Parameters
        ----------
        axis : {0 or 'index', 1 or 'columns'}, default 0
            If 0 or 'index' counts are generated for each column.
            If 1 or 'columns' counts are generated for each row.
        numeric_only : bool, default False
            Include only `float`, `int` or `boolean` data.

        Returns
        -------
        Series
            For each column/row the number of non-NA/null entries.

        See Also
        --------
        Series.count: Number of non-NA elements in a Series.
        DataFrame.value_counts: Count unique combinations of columns.
        DataFrame.shape: Number of DataFrame rows and columns (including NA
            elements).
        DataFrame.isna: Boolean same-sized DataFrame showing places of NA
            elements.

        Examples
        --------
        Constructing DataFrame from a dictionary:

        >>> df = pd.DataFrame({"Person":
        ...                    ["John", "Myla", "Lewis", "John", "Myla"],
        ...                    "Age": [24., np.nan, 21., 33, 26],
        ...                    "Single": [False, True, True, True, False]})
        >>> df
           Person   Age  Single
        0    John  24.0   False
        1    Myla   NaN    True
        2   Lewis  21.0    True
        3    John  33.0    True
        4    Myla  26.0   False

        Notice the uncounted NA values:

        >>> df.count()
        Person    5
        Age       4
        Single    5
        dtype: int64

        Counts for each **row**:

        >>> df.count(axis='columns')
        0    3
        1    2
        2    3
        3    3
        4    3
        dtype: int64
        """
        axis = self._get_axis_number(axis)

        if numeric_only:
            frame = self._get_numeric_data()
        else:
            frame = self

        # GH #423
        if len(frame._get_axis(axis)) == 0:
            result = self._constructor_sliced(0, index=frame._get_agg_axis(axis))
        else:
            result = notna(frame).sum(axis=axis)

        return result.astype("int64", copy=False).__finalize__(self, method="count")

    def _reduce(
        self,
        op,
        name: str,
        *,
        axis: Axis = 0,
        skipna: bool = True,
        numeric_only: bool = False,
        filter_type=None,
        **kwds,
    ):
        assert filter_type is None or filter_type == "bool", filter_type
        out_dtype = "bool" if filter_type == "bool" else None

        if axis is not None:
            axis = self._get_axis_number(axis)

        def func(values: np.ndarray):
            # We only use this in the case that operates on self.values
            return op(values, axis=axis, skipna=skipna, **kwds)

        dtype_has_keepdims: dict[ExtensionDtype, bool] = {}

        def blk_func(values, axis: Axis = 1):
            if isinstance(values, ExtensionArray):
                if not is_1d_only_ea_dtype(values.dtype) and not isinstance(
                    self._mgr, ArrayManager
                ):
                    return values._reduce(name, axis=1, skipna=skipna, **kwds)
                has_keepdims = dtype_has_keepdims.get(values.dtype)
                if has_keepdims is None:
                    sign = signature(values._reduce)
                    has_keepdims = "keepdims" in sign.parameters
                    dtype_has_keepdims[values.dtype] = has_keepdims
                if has_keepdims:
                    return values._reduce(name, skipna=skipna, keepdims=True, **kwds)
                else:
                    warnings.warn(
                        f"{type(values)}._reduce will require a `keepdims` parameter "
                        "in the future",
                        FutureWarning,
                        stacklevel=find_stack_level(),
                    )
                    result = values._reduce(name, skipna=skipna, **kwds)
                    return np.array([result])
            else:
                return op(values, axis=axis, skipna=skipna, **kwds)

        def _get_data() -> DataFrame:
            if filter_type is None:
                data = self._get_numeric_data()
            else:
                # GH#25101, GH#24434
                assert filter_type == "bool"
                data = self._get_bool_data()
            return data

        # Case with EAs see GH#35881
        df = self
        if numeric_only:
            df = _get_data()
        if axis is None:
            dtype = find_common_type([arr.dtype for arr in df._mgr.arrays])
            if isinstance(dtype, ExtensionDtype):
                df = df.astype(dtype, copy=False)
                arr = concat_compat(list(df._iter_column_arrays()))
                return arr._reduce(name, skipna=skipna, keepdims=False, **kwds)
            return func(df.values)
        elif axis == 1:
            if len(df.index) == 0:
                # Taking a transpose would result in no columns, losing the dtype.
                # In the empty case, reducing along axis 0 or 1 gives the same
                # result dtype, so reduce with axis=0 and ignore values
                result = df._reduce(
                    op,
                    name,
                    axis=0,
                    skipna=skipna,
                    numeric_only=False,
                    filter_type=filter_type,
                    **kwds,
                ).iloc[:0]
                result.index = df.index
                return result

            # kurtosis excluded since groupby does not implement it
            if df.shape[1] and name != "kurt":
                dtype = find_common_type([arr.dtype for arr in df._mgr.arrays])
                if isinstance(dtype, ExtensionDtype):
                    # GH 54341: fastpath for EA-backed axis=1 reductions
                    # This flattens the frame into a single 1D array while keeping
                    # track of the row and column indices of the original frame. Once
                    # flattened, grouping by the row indices and aggregating should
                    # be equivalent to transposing the original frame and aggregating
                    # with axis=0.
                    name = {"argmax": "idxmax", "argmin": "idxmin"}.get(name, name)
                    df = df.astype(dtype, copy=False)
                    arr = concat_compat(list(df._iter_column_arrays()))
                    nrows, ncols = df.shape
                    row_index = np.tile(np.arange(nrows), ncols)
                    col_index = np.repeat(np.arange(ncols), nrows)
                    ser = Series(arr, index=col_index, copy=False)
                    # GroupBy will raise a warning with SeriesGroupBy as the object,
                    # likely confusing users
                    with rewrite_warning(
                        target_message=(
                            f"The behavior of SeriesGroupBy.{name} with all-NA values"
                        ),
                        target_category=FutureWarning,
                        new_message=(
                            f"The behavior of {type(self).__name__}.{name} with all-NA "
                            "values, or any-NA and skipna=False, is deprecated. In "
                            "a future version this will raise ValueError"
                        ),
                    ):
                        result = ser.groupby(row_index).agg(name, **kwds)
                    result.index = df.index
                    if not skipna and name not in ("any", "all"):
                        mask = df.isna().to_numpy(dtype=np.bool_).any(axis=1)
                        other = -1 if name in ("idxmax", "idxmin") else lib.no_default
                        result = result.mask(mask, other)
                    return result

            df = df.T

        # After possibly _get_data and transposing, we are now in the
        #  simple case where we can use BlockManager.reduce
        res = df._mgr.reduce(blk_func)
        out = df._constructor_from_mgr(res, axes=res.axes).iloc[0]
        if out_dtype is not None and out.dtype != "boolean":
            out = out.astype(out_dtype)
        elif (df._mgr.get_dtypes() == object).any() and name not in ["any", "all"]:
            out = out.astype(object)
        elif len(self) == 0 and out.dtype == object and name in ("sum", "prod"):
            # Even if we are object dtype, follow numpy and return
            #  float64, see test_apply_funcs_over_empty
            out = out.astype(np.float64)

        return out

    def _reduce_axis1(self, name: str, func, skipna: bool) -> Series:
        """
        Special case for _reduce to try to avoid a potentially-expensive transpose.

        Apply the reduction block-wise along axis=1 and then reduce the resulting
        1D arrays.
        """
        if name == "all":
            result = np.ones(len(self), dtype=bool)
            ufunc = np.logical_and
        elif name == "any":
            result = np.zeros(len(self), dtype=bool)
            # error: Incompatible types in assignment
            # (expression has type "_UFunc_Nin2_Nout1[Literal['logical_or'],
            # Literal[20], Literal[False]]", variable has type
            # "_UFunc_Nin2_Nout1[Literal['logical_and'], Literal[20],
            # Literal[True]]")
            ufunc = np.logical_or  # type: ignore[assignment]
        else:
            raise NotImplementedError(name)

        for arr in self._mgr.arrays:
            middle = func(arr, axis=0, skipna=skipna)
            result = ufunc(result, middle)

        res_ser = self._constructor_sliced(result, index=self.index, copy=False)
        return res_ser

    @doc(make_doc("any", ndim=2))
    # error: Signature of "any" incompatible with supertype "NDFrame"
    def any(  # type: ignore[override]
        self,
        *,
        axis: Axis | None = 0,
        bool_only: bool = False,
        skipna: bool = True,
        **kwargs,
    ) -> Series | bool:
        result = self._logical_func(
            "any", nanops.nanany, axis, bool_only, skipna, **kwargs
        )
        if isinstance(result, Series):
            result = result.__finalize__(self, method="any")
        return result

    @doc(make_doc("all", ndim=2))
    def all(
        self,
        axis: Axis | None = 0,
        bool_only: bool = False,
        skipna: bool = True,
        **kwargs,
    ) -> Series | bool:
        result = self._logical_func(
            "all", nanops.nanall, axis, bool_only, skipna, **kwargs
        )
        if isinstance(result, Series):
            result = result.__finalize__(self, method="all")
        return result

    @doc(make_doc("min", ndim=2))
    def min(
        self,
        axis: Axis | None = 0,
        skipna: bool = True,
        numeric_only: bool = False,
        **kwargs,
    ):
        result = super().min(axis, skipna, numeric_only, **kwargs)
        if isinstance(result, Series):
            result = result.__finalize__(self, method="min")
        return result

    @doc(make_doc("max", ndim=2))
    def max(
        self,
        axis: Axis | None = 0,
        skipna: bool = True,
        numeric_only: bool = False,
        **kwargs,
    ):
        result = super().max(axis, skipna, numeric_only, **kwargs)
        if isinstance(result, Series):
            result = result.__finalize__(self, method="max")
        return result

    @doc(make_doc("sum", ndim=2))
    def sum(
        self,
        axis: Axis | None = 0,
        skipna: bool = True,
        numeric_only: bool = False,
        min_count: int = 0,
        **kwargs,
    ):
        result = super().sum(axis, skipna, numeric_only, min_count, **kwargs)
        return result.__finalize__(self, method="sum")

    @doc(make_doc("prod", ndim=2))
    def prod(
        self,
        axis: Axis | None = 0,
        skipna: bool = True,
        numeric_only: bool = False,
        min_count: int = 0,
        **kwargs,
    ):
        result = super().prod(axis, skipna, numeric_only, min_count, **kwargs)
        return result.__finalize__(self, method="prod")

    @doc(make_doc("mean", ndim=2))
    def mean(
        self,
        axis: Axis | None = 0,
        skipna: bool = True,
        numeric_only: bool = False,
        **kwargs,
    ):
        result = super().mean(axis, skipna, numeric_only, **kwargs)
        if isinstance(result, Series):
            result = result.__finalize__(self, method="mean")
        return result

    @doc(make_doc("median", ndim=2))
    def median(
        self,
        axis: Axis | None = 0,
        skipna: bool = True,
        numeric_only: bool = False,
        **kwargs,
    ):
        result = super().median(axis, skipna, numeric_only, **kwargs)
        if isinstance(result, Series):
            result = result.__finalize__(self, method="median")
        return result

    @doc(make_doc("sem", ndim=2))
    def sem(
        self,
        axis: Axis | None = 0,
        skipna: bool = True,
        ddof: int = 1,
        numeric_only: bool = False,
        **kwargs,
    ):
        result = super().sem(axis, skipna, ddof, numeric_only, **kwargs)
        if isinstance(result, Series):
            result = result.__finalize__(self, method="sem")
        return result

    @doc(make_doc("var", ndim=2))
    def var(
        self,
        axis: Axis | None = 0,
        skipna: bool = True,
        ddof: int = 1,
        numeric_only: bool = False,
        **kwargs,
    ):
        result = super().var(axis, skipna, ddof, numeric_only, **kwargs)
        if isinstance(result, Series):
            result = result.__finalize__(self, method="var")
        return result

    @doc(make_doc("std", ndim=2))
    def std(
        self,
        axis: Axis | None = 0,
        skipna: bool = True,
        ddof: int = 1,
        numeric_only: bool = False,
        **kwargs,
    ):
        result = super().std(axis, skipna, ddof, numeric_only, **kwargs)
        if isinstance(result, Series):
            result = result.__finalize__(self, method="std")
        return result

    @doc(make_doc("skew", ndim=2))
    def skew(
        self,
        axis: Axis | None = 0,
        skipna: bool = True,
        numeric_only: bool = False,
        **kwargs,
    ):
        result = super().skew(axis, skipna, numeric_only, **kwargs)
        if isinstance(result, Series):
            result = result.__finalize__(self, method="skew")
        return result

    @doc(make_doc("kurt", ndim=2))
    def kurt(
        self,
        axis: Axis | None = 0,
        skipna: bool = True,
        numeric_only: bool = False,
        **kwargs,
    ):
        result = super().kurt(axis, skipna, numeric_only, **kwargs)
        if isinstance(result, Series):
            result = result.__finalize__(self, method="kurt")
        return result

    kurtosis = kurt
    product = prod

    @doc(make_doc("cummin", ndim=2))
    def cummin(self, axis: Axis | None = None, skipna: bool = True, *args, **kwargs):
        return NDFrame.cummin(self, axis, skipna, *args, **kwargs)

    @doc(make_doc("cummax", ndim=2))
    def cummax(self, axis: Axis | None = None, skipna: bool = True, *args, **kwargs):
        return NDFrame.cummax(self, axis, skipna, *args, **kwargs)

    @doc(make_doc("cumsum", ndim=2))
    def cumsum(self, axis: Axis | None = None, skipna: bool = True, *args, **kwargs):
        return NDFrame.cumsum(self, axis, skipna, *args, **kwargs)

    @doc(make_doc("cumprod", 2))
    def cumprod(self, axis: Axis | None = None, skipna: bool = True, *args, **kwargs):
        return NDFrame.cumprod(self, axis, skipna, *args, **kwargs)

    def nunique(self, axis: Axis = 0, dropna: bool = True) -> Series:
        """
        Count number of distinct elements in specified axis.

        Return Series with number of distinct elements. Can ignore NaN
        values.

        Parameters
        ----------
        axis : {0 or 'index', 1 or 'columns'}, default 0
            The axis to use. 0 or 'index' for row-wise, 1 or 'columns' for
            column-wise.
        dropna : bool, default True
            Don't include NaN in the counts.

        Returns
        -------
        Series

        See Also
        --------
        Series.nunique: Method nunique for Series.
        DataFrame.count: Count non-NA cells for each column or row.

        Examples
        --------
        >>> df = pd.DataFrame({'A': [4, 5, 6], 'B': [4, 1, 1]})
        >>> df.nunique()
        A    3
        B    2
        dtype: int64

        >>> df.nunique(axis=1)
        0    1
        1    2
        2    2
        dtype: int64
        """
        return self.apply(Series.nunique, axis=axis, dropna=dropna)

    @doc(_shared_docs["idxmin"], numeric_only_default="False")
    def idxmin(
        self, axis: Axis = 0, skipna: bool = True, numeric_only: bool = False
    ) -> Series:
        axis = self._get_axis_number(axis)

        if self.empty and len(self.axes[axis]):
            axis_dtype = self.axes[axis].dtype
            return self._constructor_sliced(dtype=axis_dtype)

        if numeric_only:
            data = self._get_numeric_data()
        else:
            data = self

        res = data._reduce(
            nanops.nanargmin, "argmin", axis=axis, skipna=skipna, numeric_only=False
        )
        indices = res._values
        # indices will always be np.ndarray since axis is not N

        if (indices == -1).any():
            warnings.warn(
                f"The behavior of {type(self).__name__}.idxmin with all-NA "
                "values, or any-NA and skipna=False, is deprecated. In a future "
                "version this will raise ValueError",
                FutureWarning,
                stacklevel=find_stack_level(),
            )

        index = data._get_axis(axis)
        result = algorithms.take(
            index._values, indices, allow_fill=True, fill_value=index._na_value
        )
        final_result = data._constructor_sliced(result, index=data._get_agg_axis(axis))
        return final_result.__finalize__(self, method="idxmin")

    @doc(_shared_docs["idxmax"], numeric_only_default="False")
    def idxmax(
        self, axis: Axis = 0, skipna: bool = True, numeric_only: bool = False
    ) -> Series:
        axis = self._get_axis_number(axis)

        if self.empty and len(self.axes[axis]):
            axis_dtype = self.axes[axis].dtype
            return self._constructor_sliced(dtype=axis_dtype)

        if numeric_only:
            data = self._get_numeric_data()
        else:
            data = self

        res = data._reduce(
            nanops.nanargmax, "argmax", axis=axis, skipna=skipna, numeric_only=False
        )
        indices = res._values
        # indices will always be 1d array since axis is not None

        if (indices == -1).any():
            warnings.warn(
                f"The behavior of {type(self).__name__}.idxmax with all-NA "
                "values, or any-NA and skipna=False, is deprecated. In a future "
                "version this will raise ValueError",
                FutureWarning,
                stacklevel=find_stack_level(),
            )

        index = data._get_axis(axis)
        result = algorithms.take(
            index._values, indices, allow_fill=True, fill_value=index._na_value
        )
        final_result = data._constructor_sliced(result, index=data._get_agg_axis(axis))
        return final_result.__finalize__(self, method="idxmax")

    def _get_agg_axis(self, axis_num: int) -> Index:
        """
        Let's be explicit about this.
        """
        if axis_num == 0:
            return self.columns
        elif axis_num == 1:
            return self.index
        else:
            raise ValueError(f"Axis must be 0 or 1 (got {repr(axis_num)})")

    def mode(
        self, axis: Axis = 0, numeric_only: bool = False, dropna: bool = True
    ) -> DataFrame:
        """
        Get the mode(s) of each element along the selected axis.

        The mode of a set of values is the value that appears most often.
        It can be multiple values.

        Parameters
        ----------
        axis : {0 or 'index', 1 or 'columns'}, default 0
            The axis to iterate over while searching for the mode:

            * 0 or 'index' : get mode of each column
            * 1 or 'columns' : get mode of each row.

        numeric_only : bool, default False
            If True, only apply to numeric columns.
        dropna : bool, default True
            Don't consider counts of NaN/NaT.

        Returns
        -------
        DataFrame
            The modes of each column or row.

        See Also
        --------
        Series.mode : Return the highest frequency value in a Series.
        Series.value_counts : Return the counts of values in a Series.

        Examples
        --------
        >>> df = pd.DataFrame([('bird', 2, 2),
        ...                    ('mammal', 4, np.nan),
        ...                    ('arthropod', 8, 0),
        ...                    ('bird', 2, np.nan)],
        ...                   index=('falcon', 'horse', 'spider', 'ostrich'),
        ...                   columns=('species', 'legs', 'wings'))
        >>> df
                   species  legs  wings
        falcon        bird     2    2.0
        horse       mammal     4    NaN
        spider   arthropod     8    0.0
        ostrich       bird     2    NaN

        By default, missing values are not considered, and the mode of wings
        are both 0 and 2. Because the resulting DataFrame has two rows,
        the second row of ``species`` and ``legs`` contains ``NaN``.

        >>> df.mode()
          species  legs  wings
        0    bird   2.0    0.0
        1     NaN   NaN    2.0

        Setting ``dropna=False`` ``NaN`` values are considered and they can be
        the mode (like for wings).

        >>> df.mode(dropna=False)
          species  legs  wings
        0    bird     2    NaN

        Setting ``numeric_only=True``, only the mode of numeric columns is
        computed, and columns of other types are ignored.

        >>> df.mode(numeric_only=True)
           legs  wings
        0   2.0    0.0
        1   NaN    2.0

        To compute the mode over columns and not rows, use the axis parameter:

        >>> df.mode(axis='columns', numeric_only=True)
                   0    1
        falcon   2.0  NaN
        horse    4.0  NaN
        spider   0.0  8.0
        ostrich  2.0  NaN
        """
        data = self if not numeric_only else self._get_numeric_data()

        def f(s):
            return s.mode(dropna=dropna)

        data = data.apply(f, axis=axis)
        # Ensure index is type stable (should always use int index)
        if data.empty:
            data.index = default_index(0)

        return data

    @overload
    def quantile(
        self,
        q: float = ...,
        axis: Axis = ...,
        numeric_only: bool = ...,
        interpolation: QuantileInterpolation = ...,
        method: Literal["single", "table"] = ...,
    ) -> Series:
        ...

    @overload
    def quantile(
        self,
        q: AnyArrayLike | Sequence[float],
        axis: Axis = ...,
        numeric_only: bool = ...,
        interpolation: QuantileInterpolation = ...,
        method: Literal["single", "table"] = ...,
    ) -> Series | DataFrame:
        ...

    @overload
    def quantile(
        self,
        q: float | AnyArrayLike | Sequence[float] = ...,
        axis: Axis = ...,
        numeric_only: bool = ...,
        interpolation: QuantileInterpolation = ...,
        method: Literal["single", "table"] = ...,
    ) -> Series | DataFrame:
        ...

    def quantile(
        self,
        q: float | AnyArrayLike | Sequence[float] = 0.5,
        axis: Axis = 0,
        numeric_only: bool = False,
        interpolation: QuantileInterpolation = "linear",
        method: Literal["single", "table"] = "single",
    ) -> Series | DataFrame:
        """
        Return values at the given quantile over requested axis.

        Parameters
        ----------
        q : float or array-like, default 0.5 (50% quantile)
            Value between 0 <= q <= 1, the quantile(s) to compute.
        axis : {0 or 'index', 1 or 'columns'}, default 0
            Equals 0 or 'index' for row-wise, 1 or 'columns' for column-wise.
        numeric_only : bool, default False
            Include only `float`, `int` or `boolean` data.

            .. versionchanged:: 2.0.0
                The default value of ``numeric_only`` is now ``False``.

        interpolation : {'linear', 'lower', 'higher', 'midpoint', 'nearest'}
            This optional parameter specifies the interpolation method to use,
            when the desired quantile lies between two data points `i` and `j`:

            * linear: `i + (j - i) * fraction`, where `fraction` is the
              fractional part of the index surrounded by `i` and `j`.
            * lower: `i`.
            * higher: `j`.
            * nearest: `i` or `j` whichever is nearest.
            * midpoint: (`i` + `j`) / 2.
        method : {'single', 'table'}, default 'single'
            Whether to compute quantiles per-column ('single') or over all columns
            ('table'). When 'table', the only allowed interpolation methods are
            'nearest', 'lower', and 'higher'.

        Returns
        -------
        Series or DataFrame

            If ``q`` is an array, a DataFrame will be returned where the
              index is ``q``, the columns are the columns of self, and the
              values are the quantiles.
            If ``q`` is a float, a Series will be returned where the
              index is the columns of self and the values are the quantiles.

        See Also
        --------
        core.window.rolling.Rolling.quantile: Rolling quantile.
        numpy.percentile: Numpy function to compute the percentile.

        Examples
        --------
        >>> df = pd.DataFrame(np.array([[1, 1], [2, 10], [3, 100], [4, 100]]),
        ...                   columns=['a', 'b'])
        >>> df.quantile(.1)
        a    1.3
        b    3.7
        Name: 0.1, dtype: float64
        >>> df.quantile([.1, .5])
               a     b
        0.1  1.3   3.7
        0.5  2.5  55.0

        Specifying `method='table'` will compute the quantile over all columns.

        >>> df.quantile(.1, method="table", interpolation="nearest")
        a    1
        b    1
        Name: 0.1, dtype: int64
        >>> df.quantile([.1, .5], method="table", interpolation="nearest")
             a    b
        0.1  1    1
        0.5  3  100

        Specifying `numeric_only=False` will also compute the quantile of
        datetime and timedelta data.

        >>> df = pd.DataFrame({'A': [1, 2],
        ...                    'B': [pd.Timestamp('2010'),
        ...                          pd.Timestamp('2011')],
        ...                    'C': [pd.Timedelta('1 days'),
        ...                          pd.Timedelta('2 days')]})
        >>> df.quantile(0.5, numeric_only=False)
        A                    1.5
        B    2010-07-02 12:00:00
        C        1 days 12:00:00
        Name: 0.5, dtype: object
        """
        validate_percentile(q)
        axis = self._get_axis_number(axis)

        if not is_list_like(q):
            # BlockManager.quantile expects listlike, so we wrap and unwrap here
            # error: List item 0 has incompatible type "float | ExtensionArray |
            # ndarray[Any, Any] | Index | Series | Sequence[float]"; expected "float"
            res_df = self.quantile(
                [q],  # type: ignore[list-item]
                axis=axis,
                numeric_only=numeric_only,
                interpolation=interpolation,
                method=method,
            )
            if method == "single":
                res = res_df.iloc[0]
            else:
                # cannot directly iloc over sparse arrays
                res = res_df.T.iloc[:, 0]
            if axis == 1 and len(self) == 0:
                # GH#41544 try to get an appropriate dtype
                dtype = find_common_type(list(self.dtypes))
                if needs_i8_conversion(dtype):
                    return res.astype(dtype)
            return res

        q = Index(q, dtype=np.float64)
        data = self._get_numeric_data() if numeric_only else self

        if axis == 1:
            data = data.T

        if len(data.columns) == 0:
            # GH#23925 _get_numeric_data may have dropped all columns
            cols = Index([], name=self.columns.name)

            dtype = np.float64
            if axis == 1:
                # GH#41544 try to get an appropriate dtype
                cdtype = find_common_type(list(self.dtypes))
                if needs_i8_conversion(cdtype):
                    dtype = cdtype

            res = self._constructor([], index=q, columns=cols, dtype=dtype)
            return res.__finalize__(self, method="quantile")

        valid_method = {"single", "table"}
        if method not in valid_method:
            raise ValueError(
                f"Invalid method: {method}. Method must be in {valid_method}."
            )
        if method == "single":
            res = data._mgr.quantile(qs=q, interpolation=interpolation)
        elif method == "table":
            valid_interpolation = {"nearest", "lower", "higher"}
            if interpolation not in valid_interpolation:
                raise ValueError(
                    f"Invalid interpolation: {interpolation}. "
                    f"Interpolation must be in {valid_interpolation}"
                )
            # handle degenerate case
            if len(data) == 0:
                if data.ndim == 2:
                    dtype = find_common_type(list(self.dtypes))
                else:
                    dtype = self.dtype
                return self._constructor([], index=q, columns=data.columns, dtype=dtype)

            q_idx = np.quantile(np.arange(len(data)), q, method=interpolation)

            by = data.columns
            if len(by) > 1:
                keys = [data._get_label_or_level_values(x) for x in by]
                indexer = lexsort_indexer(keys)
            else:
                k = data._get_label_or_level_values(by[0])
                indexer = nargsort(k)

            res = data._mgr.take(indexer[q_idx], verify=False)
            res.axes[1] = q

        result = self._constructor_from_mgr(res, axes=res.axes)
        return result.__finalize__(self, method="quantile")

    def to_timestamp(
        self,
        freq: Frequency | None = None,
        how: ToTimestampHow = "start",
        axis: Axis = 0,
        copy: bool | None = None,
    ) -> DataFrame:
        """
        Cast to DatetimeIndex of timestamps, at *beginning* of period.

        Parameters
        ----------
        freq : str, default frequency of PeriodIndex
            Desired frequency.
        how : {'s', 'e', 'start', 'end'}
            Convention for converting period to timestamp; start of period
            vs. end.
        axis : {0 or 'index', 1 or 'columns'}, default 0
            The axis to convert (the index by default).
        copy : bool, default True
            If False then underlying input data is not copied.

            .. note::
                The `copy` keyword will change behavior in pandas 3.0.
                `Copy-on-Write
                <https://pandas.pydata.org/docs/dev/user_guide/copy_on_write.html>`__
                will be enabled by default, which means that all methods with a
                `copy` keyword will use a lazy copy mechanism to defer the copy and
                ignore the `copy` keyword. The `copy` keyword will be removed in a
                future version of pandas.

                You can already get the future behavior and improvements through
                enabling copy on write ``pd.options.mode.copy_on_write = True``

        Returns
        -------
        DataFrame
            The DataFrame has a DatetimeIndex.

        Examples
        --------
        >>> idx = pd.PeriodIndex(['2023', '2024'], freq='Y')
        >>> d = {'col1': [1, 2], 'col2': [3, 4]}
        >>> df1 = pd.DataFrame(data=d, index=idx)
        >>> df1
              col1   col2
        2023     1      3
        2024	 2      4

        The resulting timestamps will be at the beginning of the year in this case

        >>> df1 = df1.to_timestamp()
        >>> df1
                    col1   col2
        2023-01-01     1      3
        2024-01-01     2      4
        >>> df1.index
        DatetimeIndex(['2023-01-01', '2024-01-01'], dtype='datetime64[ns]', freq=None)

        Using `freq` which is the offset that the Timestamps will have

        >>> df2 = pd.DataFrame(data=d, index=idx)
        >>> df2 = df2.to_timestamp(freq='M')
        >>> df2
                    col1   col2
        2023-01-31     1      3
        2024-01-31     2      4
        >>> df2.index
        DatetimeIndex(['2023-01-31', '2024-01-31'], dtype='datetime64[ns]', freq=None)
        """
        new_obj = self.copy(deep=copy and not using_copy_on_write())

        axis_name = self._get_axis_name(axis)
        old_ax = getattr(self, axis_name)
        if not isinstance(old_ax, PeriodIndex):
            raise TypeError(f"unsupported Type {type(old_ax).__name__}")

        new_ax = old_ax.to_timestamp(freq=freq, how=how)

        setattr(new_obj, axis_name, new_ax)
        return new_obj

    def to_period(
        self, freq: Frequency | None = None, axis: Axis = 0, copy: bool | None = None
    ) -> DataFrame:
        """
        Convert DataFrame from DatetimeIndex to PeriodIndex.

        Convert DataFrame from DatetimeIndex to PeriodIndex with desired
        frequency (inferred from index if not passed).

        Parameters
        ----------
        freq : str, default
            Frequency of the PeriodIndex.
        axis : {0 or 'index', 1 or 'columns'}, default 0
            The axis to convert (the index by default).
        copy : bool, default True
            If False then underlying input data is not copied.

            .. note::
                The `copy` keyword will change behavior in pandas 3.0.
                `Copy-on-Write
                <https://pandas.pydata.org/docs/dev/user_guide/copy_on_write.html>`__
                will be enabled by default, which means that all methods with a
                `copy` keyword will use a lazy copy mechanism to defer the copy and
                ignore the `copy` keyword. The `copy` keyword will be removed in a
                future version of pandas.

                You can already get the future behavior and improvements through
                enabling copy on write ``pd.options.mode.copy_on_write = True``

        Returns
        -------
        DataFrame
            The DataFrame has a PeriodIndex.

        Examples
        --------
        >>> idx = pd.to_datetime(
        ...     [
        ...         "2001-03-31 00:00:00",
        ...         "2002-05-31 00:00:00",
        ...         "2003-08-31 00:00:00",
        ...     ]
        ... )

        >>> idx
        DatetimeIndex(['2001-03-31', '2002-05-31', '2003-08-31'],
        dtype='datetime64[ns]', freq=None)

        >>> idx.to_period("M")
        PeriodIndex(['2001-03', '2002-05', '2003-08'], dtype='period[M]')

        For the yearly frequency

        >>> idx.to_period("Y")
        PeriodIndex(['2001', '2002', '2003'], dtype='period[Y-DEC]')
        """
        new_obj = self.copy(deep=copy and not using_copy_on_write())

        axis_name = self._get_axis_name(axis)
        old_ax = getattr(self, axis_name)
        if not isinstance(old_ax, DatetimeIndex):
            raise TypeError(f"unsupported Type {type(old_ax).__name__}")

        new_ax = old_ax.to_period(freq=freq)

        setattr(new_obj, axis_name, new_ax)
        return new_obj

    def isin(self, values: Series | DataFrame | Sequence | Mapping) -> DataFrame:
        """
        Whether each element in the DataFrame is contained in values.

        Parameters
        ----------
        values : iterable, Series, DataFrame or dict
            The result will only be true at a location if all the
            labels match. If `values` is a Series, that's the index. If
            `values` is a dict, the keys must be the column names,
            which must match. If `values` is a DataFrame,
            then both the index and column labels must match.

        Returns
        -------
        DataFrame
            DataFrame of booleans showing whether each element in the DataFrame
            is contained in values.

        See Also
        --------
        DataFrame.eq: Equality test for DataFrame.
        Series.isin: Equivalent method on Series.
        Series.str.contains: Test if pattern or regex is contained within a
            string of a Series or Index.

        Examples
        --------
        >>> df = pd.DataFrame({'num_legs': [2, 4], 'num_wings': [2, 0]},
        ...                   index=['falcon', 'dog'])
        >>> df
                num_legs  num_wings
        falcon         2          2
        dog            4          0

        When ``values`` is a list check whether every value in the DataFrame
        is present in the list (which animals have 0 or 2 legs or wings)

        >>> df.isin([0, 2])
                num_legs  num_wings
        falcon      True       True
        dog        False       True

        To check if ``values`` is *not* in the DataFrame, use the ``~`` operator:

        >>> ~df.isin([0, 2])
                num_legs  num_wings
        falcon     False      False
        dog         True      False

        When ``values`` is a dict, we can pass values to check for each
        column separately:

        >>> df.isin({'num_wings': [0, 3]})
                num_legs  num_wings
        falcon     False      False
        dog        False       True

        When ``values`` is a Series or DataFrame the index and column must
        match. Note that 'falcon' does not match based on the number of legs
        in other.

        >>> other = pd.DataFrame({'num_legs': [8, 3], 'num_wings': [0, 2]},
        ...                      index=['spider', 'falcon'])
        >>> df.isin(other)
                num_legs  num_wings
        falcon     False       True
        dog        False      False
        """
        if isinstance(values, dict):
            from pandas.core.reshape.concat import concat

            values = collections.defaultdict(list, values)
            result = concat(
                (
                    self.iloc[:, [i]].isin(values[col])
                    for i, col in enumerate(self.columns)
                ),
                axis=1,
            )
        elif isinstance(values, Series):
            if not values.index.is_unique:
                raise ValueError("cannot compute isin with a duplicate axis.")
            result = self.eq(values.reindex_like(self), axis="index")
        elif isinstance(values, DataFrame):
            if not (values.columns.is_unique and values.index.is_unique):
                raise ValueError("cannot compute isin with a duplicate axis.")
            result = self.eq(values.reindex_like(self))
        else:
            if not is_list_like(values):
                raise TypeError(
                    "only list-like or dict-like objects are allowed "
                    "to be passed to DataFrame.isin(), "
                    f"you passed a '{type(values).__name__}'"
                )

            def isin_(x):
                # error: Argument 2 to "isin" has incompatible type "Union[Series,
                # DataFrame, Sequence[Any], Mapping[Any, Any]]"; expected
                # "Union[Union[Union[ExtensionArray, ndarray[Any, Any]], Index,
                # Series], List[Any], range]"
                result = algorithms.isin(
                    x.ravel(),
                    values,  # type: ignore[arg-type]
                )
                return result.reshape(x.shape)

            res_mgr = self._mgr.apply(isin_)
            result = self._constructor_from_mgr(
                res_mgr,
                axes=res_mgr.axes,
            )
        return result.__finalize__(self, method="isin")

    # ----------------------------------------------------------------------
    # Add index and columns
    _AXIS_ORDERS: list[Literal["index", "columns"]] = ["index", "columns"]
    _AXIS_TO_AXIS_NUMBER: dict[Axis, int] = {
        **NDFrame._AXIS_TO_AXIS_NUMBER,
        1: 1,
        "columns": 1,
    }
    _AXIS_LEN = len(_AXIS_ORDERS)
    _info_axis_number: Literal[1] = 1
    _info_axis_name: Literal["columns"] = "columns"

    index = properties.AxisProperty(
        axis=1,
        doc="""
        The index (row labels) of the DataFrame.

        The index of a DataFrame is a series of labels that identify each row.
        The labels can be integers, strings, or any other hashable type. The index
        is used for label-based access and alignment, and can be accessed or
        modified using this attribute.

        Returns
        -------
        pandas.Index
            The index labels of the DataFrame.

        See Also
        --------
        DataFrame.columns : The column labels of the DataFrame.
        DataFrame.to_numpy : Convert the DataFrame to a NumPy array.

        Examples
        --------
        >>> df = pd.DataFrame({'Name': ['Alice', 'Bob', 'Aritra'],
        ...                    'Age': [25, 30, 35],
        ...                    'Location': ['Seattle', 'New York', 'Kona']},
        ...                   index=([10, 20, 30]))
        >>> df.index
        Index([10, 20, 30], dtype='int64')

        In this example, we create a DataFrame with 3 rows and 3 columns,
        including Name, Age, and Location information. We set the index labels to
        be the integers 10, 20, and 30. We then access the `index` attribute of the
        DataFrame, which returns an `Index` object containing the index labels.

        >>> df.index = [100, 200, 300]
        >>> df
            Name  Age Location
        100  Alice   25  Seattle
        200    Bob   30 New York
        300  Aritra  35    Kona

        In this example, we modify the index labels of the DataFrame by assigning
        a new list of labels to the `index` attribute. The DataFrame is then
        updated with the new labels, and the output shows the modified DataFrame.
        """,
    )
    columns = properties.AxisProperty(
        axis=0,
        doc=dedent(
            """
                The column labels of the DataFrame.

                Examples
                --------
                >>> df = pd.DataFrame({'A': [1, 2], 'B': [3, 4]})
                >>> df
                     A  B
                0    1  3
                1    2  4
                >>> df.columns
                Index(['A', 'B'], dtype='object')
                """
        ),
    )

    # ----------------------------------------------------------------------
    # Add plotting methods to DataFrame
    plot = CachedAccessor("plot", pandas.plotting.PlotAccessor)
    hist = pandas.plotting.hist_frame
    boxplot = pandas.plotting.boxplot_frame
    sparse = CachedAccessor("sparse", SparseFrameAccessor)

    # ----------------------------------------------------------------------
    # Internal Interface Methods

    def _to_dict_of_blocks(self):
        """
        Return a dict of dtype -> Constructor Types that
        each is a homogeneous dtype.

        Internal ONLY - only works for BlockManager
        """
        mgr = self._mgr
        # convert to BlockManager if needed -> this way support ArrayManager as well
        mgr = cast(BlockManager, mgr_to_mgr(mgr, "block"))
        return {
            k: self._constructor_from_mgr(v, axes=v.axes).__finalize__(self)
            for k, v, in mgr.to_dict().items()
        }

    @property
    def values(self) -> np.ndarray:
        """
        Return a Numpy representation of the DataFrame.

        .. warning::

           We recommend using :meth:`DataFrame.to_numpy` instead.

        Only the values in the DataFrame will be returned, the axes labels
        will be removed.

        Returns
        -------
        numpy.ndarray
            The values of the DataFrame.

        See Also
        --------
        DataFrame.to_numpy : Recommended alternative to this method.
        DataFrame.index : Retrieve the index labels.
        DataFrame.columns : Retrieving the column names.

        Notes
        -----
        The dtype will be a lower-common-denominator dtype (implicit
        upcasting); that is to say if the dtypes (even of numeric types)
        are mixed, the one that accommodates all will be chosen. Use this
        with care if you are not dealing with the blocks.

        e.g. If the dtypes are float16 and float32, dtype will be upcast to
        float32.  If dtypes are int32 and uint8, dtype will be upcast to
        int32. By :func:`numpy.find_common_type` convention, mixing int64
        and uint64 will result in a float64 dtype.

        Examples
        --------
        A DataFrame where all columns are the same type (e.g., int64) results
        in an array of the same type.

        >>> df = pd.DataFrame({'age':    [ 3,  29],
        ...                    'height': [94, 170],
        ...                    'weight': [31, 115]})
        >>> df
           age  height  weight
        0    3      94      31
        1   29     170     115
        >>> df.dtypes
        age       int64
        height    int64
        weight    int64
        dtype: object
        >>> df.values
        array([[  3,  94,  31],
               [ 29, 170, 115]])

        A DataFrame with mixed type columns(e.g., str/object, int64, float32)
        results in an ndarray of the broadest type that accommodates these
        mixed types (e.g., object).

        >>> df2 = pd.DataFrame([('parrot',   24.0, 'second'),
        ...                     ('lion',     80.5, 1),
        ...                     ('monkey', np.nan, None)],
        ...                   columns=('name', 'max_speed', 'rank'))
        >>> df2.dtypes
        name          object
        max_speed    float64
        rank          object
        dtype: object
        >>> df2.values
        array([['parrot', 24.0, 'second'],
               ['lion', 80.5, 1],
               ['monkey', nan, None]], dtype=object)
        """
        return self._mgr.as_array()


def _from_nested_dict(data) -> collections.defaultdict:
    new_data: collections.defaultdict = collections.defaultdict(dict)
    for index, s in data.items():
        for col, v in s.items():
            new_data[col][index] = v
    return new_data


def _reindex_for_setitem(
    value: DataFrame | Series, index: Index
) -> tuple[ArrayLike, BlockValuesRefs | None]:
    # reindex if necessary

    if value.index.equals(index) or not len(index):
        if using_copy_on_write() and isinstance(value, Series):
            return value._values, value._references
        return value._values.copy(), None

    # GH#4107
    try:
        reindexed_value = value.reindex(index)._values
    except ValueError as err:
        # raised in MultiIndex.from_tuples, see test_insert_error_msmgs
        if not value.index.is_unique:
            # duplicate axis
            raise err

        raise TypeError(
            "incompatible index of inserted column with frame index"
        ) from err
    return reindexed_value, None
````
