## Supplementary software v0.2.1 for "Virtual control arms for paediatric myopia trials: external validation of axial-elongation models": generic.py

```
# pyright: reportPropertyTypeMismatch=false
from __future__ import annotations

import collections
from copy import deepcopy
import datetime as dt
from functools import partial
import gc
from json import loads
import operator
import pickle
import re
import sys
from typing import (
    TYPE_CHECKING,
    Any,
    Callable,
    ClassVar,
    Literal,
    NoReturn,
    cast,
    final,
    overload,
)
import warnings
import weakref

import numpy as np

from pandas._config import (
    config,
    using_copy_on_write,
    warn_copy_on_write,
)

from pandas._libs import lib
from pandas._libs.lib import is_range_indexer
from pandas._libs.tslibs import (
    Period,
    Tick,
    Timestamp,
    to_offset,
)
from pandas._libs.tslibs.dtypes import freq_to_period_freqstr
from pandas._typing import (
    AlignJoin,
    AnyArrayLike,
    ArrayLike,
    Axes,
    Axis,
    AxisInt,
    CompressionOptions,
    DtypeArg,
    DtypeBackend,
    DtypeObj,
    FilePath,
    FillnaOptions,
    FloatFormatType,
    FormattersType,
    Frequency,
    IgnoreRaise,
    IndexKeyFunc,
    IndexLabel,
    InterpolateOptions,
    IntervalClosedType,
    JSONSerializable,
    Level,
    Manager,
    NaPosition,
    NDFrameT,
    OpenFileErrors,
    RandomState,
    ReindexMethod,
    Renamer,
    Scalar,
    Self,
    SequenceNotStr,
    SortKind,
    StorageOptions,
    Suffixes,
    T,
    TimeAmbiguous,
    TimedeltaConvertibleTypes,
    TimeNonexistent,
    TimestampConvertibleTypes,
    TimeUnit,
    ValueKeyFunc,
    WriteBuffer,
    WriteExcelBuffer,
    npt,
)
from pandas.compat import PYPY
from pandas.compat._constants import REF_COUNT
from pandas.compat._optional import import_optional_dependency
from pandas.compat.numpy import function as nv
from pandas.errors import (
    AbstractMethodError,
    ChainedAssignmentError,
    InvalidIndexError,
    SettingWithCopyError,
    SettingWithCopyWarning,
    _chained_assignment_method_msg,
    _chained_assignment_warning_method_msg,
    _check_cacher,
)
from pandas.util._decorators import (
    deprecate_nonkeyword_arguments,
    doc,
)
from pandas.util._exceptions import find_stack_level
from pandas.util._validators import (
    check_dtype_backend,
    validate_ascending,
    validate_bool_kwarg,
    validate_fillna_kwargs,
    validate_inclusive,
)

from pandas.core.dtypes.astype import astype_is_view
from pandas.core.dtypes.common import (
    ensure_object,
    ensure_platform_int,
    ensure_str,
    is_bool,
    is_bool_dtype,
    is_dict_like,
    is_extension_array_dtype,
    is_list_like,
    is_number,
    is_numeric_dtype,
    is_re_compilable,
    is_scalar,
    pandas_dtype,
)
from pandas.core.dtypes.dtypes import (
    DatetimeTZDtype,
    ExtensionDtype,
)
from pandas.core.dtypes.generic import (
    ABCDataFrame,
    ABCSeries,
)
from pandas.core.dtypes.inference import (
    is_hashable,
    is_nested_list_like,
)
from pandas.core.dtypes.missing import (
    isna,
    notna,
)

from pandas.core import (
    algorithms as algos,
    arraylike,
    common,
    indexing,
    missing,
    nanops,
    sample,
)
from pandas.core.array_algos.replace import should_use_regex
from pandas.core.arrays import ExtensionArray
from pandas.core.base import PandasObject
from pandas.core.construction import extract_array
from pandas.core.flags import Flags
from pandas.core.indexes.api import (
    DatetimeIndex,
    Index,
    MultiIndex,
    PeriodIndex,
    RangeIndex,
    default_index,
    ensure_index,
)
from pandas.core.internals import (
    ArrayManager,
    BlockManager,
    SingleArrayManager,
)
from pandas.core.internals.construction import (
    mgr_to_mgr,
    ndarray_to_mgr,
)
from pandas.core.methods.describe import describe_ndframe
from pandas.core.missing import (
    clean_fill_method,
    clean_reindex_fill_method,
    find_valid_index,
)
from pandas.core.reshape.concat import concat
from pandas.core.shared_docs import _shared_docs
from pandas.core.sorting import get_indexer_indexer
from pandas.core.window import (
    Expanding,
    ExponentialMovingWindow,
    Rolling,
    Window,
)

from pandas.io.formats.format import (
    DataFrameFormatter,
    DataFrameRenderer,
)
from pandas.io.formats.printing import pprint_thing

if TYPE_CHECKING:
    from collections.abc import (
        Hashable,
        Iterator,
        Mapping,
        Sequence,
    )

    from pandas._libs.tslibs import BaseOffset

    from pandas import (
        DataFrame,
        ExcelWriter,
        HDFStore,
        Series,
    )
    from pandas.core.indexers.objects import BaseIndexer
    from pandas.core.resample import Resampler

# goal is to be able to define the docs close to function, while still being
# able to share
_shared_docs = {**_shared_docs}
_shared_doc_kwargs = {
    "axes": "keywords for axes",
    "klass": "Series/DataFrame",
    "axes_single_arg": "{0 or 'index'} for Series, {0 or 'index', 1 or 'columns'} for DataFrame",  # noqa: E501
    "inplace": """
    inplace : bool, default False
        If True, performs operation inplace and returns None.""",
    "optional_by": """
        by : str or list of str
            Name or list of names to sort by""",
}


bool_t = bool  # Need alias because NDFrame has def bool:


class NDFrame(PandasObject, indexing.IndexingMixin):
    """
    N-dimensional analogue of DataFrame. Store multi-dimensional in a
    size-mutable, labeled data structure

    Parameters
    ----------
    data : BlockManager
    axes : list
    copy : bool, default False
    """

    _internal_names: list[str] = [
        "_mgr",
        "_cacher",
        "_item_cache",
        "_cache",
        "_is_copy",
        "_name",
        "_metadata",
        "_flags",
    ]
    _internal_names_set: set[str] = set(_internal_names)
    _accessors: set[str] = set()
    _hidden_attrs: frozenset[str] = frozenset([])
    _metadata: list[str] = []
    _is_copy: weakref.ReferenceType[NDFrame] | str | None = None
    _mgr: Manager
    _attrs: dict[Hashable, Any]
    _typ: str

    # ----------------------------------------------------------------------
    # Constructors

    def __init__(self, data: Manager) -> None:
        object.__setattr__(self, "_is_copy", None)
        object.__setattr__(self, "_mgr", data)
        object.__setattr__(self, "_item_cache", {})
        object.__setattr__(self, "_attrs", {})
        object.__setattr__(self, "_flags", Flags(self, allows_duplicate_labels=True))

    @final
    @classmethod
    def _init_mgr(
        cls,
        mgr: Manager,
        axes: dict[Literal["index", "columns"], Axes | None],
        dtype: DtypeObj | None = None,
        copy: bool_t = False,
    ) -> Manager:
        """passed a manager and a axes dict"""
        for a, axe in axes.items():
            if axe is not None:
                axe = ensure_index(axe)
                bm_axis = cls._get_block_manager_axis(a)
                mgr = mgr.reindex_axis(axe, axis=bm_axis)

        # make a copy if explicitly requested
        if copy:
            mgr = mgr.copy()
        if dtype is not None:
            # avoid further copies if we can
            if (
                isinstance(mgr, BlockManager)
                and len(mgr.blocks) == 1
                and mgr.blocks[0].values.dtype == dtype
            ):
                pass
            else:
                mgr = mgr.astype(dtype=dtype)
        return mgr

    @final
    def _as_manager(self, typ: str, copy: bool_t = True) -> Self:
        """
        Private helper function to create a DataFrame with specific manager.

        Parameters
        ----------
        typ : {"block", "array"}
        copy : bool, default True
            Only controls whether the conversion from Block->ArrayManager
            copies the 1D arrays (to ensure proper/contiguous memory layout).

        Returns
        -------
        DataFrame
            New DataFrame using specified manager type. Is not guaranteed
            to be a copy or not.
        """
        new_mgr: Manager
        new_mgr = mgr_to_mgr(self._mgr, typ=typ, copy=copy)
        # fastpath of passing a manager doesn't check the option/manager class
        return self._constructor_from_mgr(new_mgr, axes=new_mgr.axes).__finalize__(self)

    @final
    @classmethod
    def _from_mgr(cls, mgr: Manager, axes: list[Index]) -> Self:
        """
        Construct a new object of this type from a Manager object and axes.

        Parameters
        ----------
        mgr : Manager
            Must have the same ndim as cls.
        axes : list[Index]

        Notes
        -----
        The axes must match mgr.axes, but are required for future-proofing
        in the event that axes are refactored out of the Manager objects.
        """
        obj = cls.__new__(cls)
        NDFrame.__init__(obj, mgr)
        return obj

    # ----------------------------------------------------------------------
    # attrs and flags

    @property
    def attrs(self) -> dict[Hashable, Any]:
        """
        Dictionary of global attributes of this dataset.

        .. warning::

           attrs is experimental and may change without warning.

        See Also
        --------
        DataFrame.flags : Global flags applying to this object.

        Notes
        -----
        Many operations that create new datasets will copy ``attrs``. Copies
        are always deep so that changing ``attrs`` will only affect the
        present dataset. ``pandas.concat`` copies ``attrs`` only if all input
        datasets have the same ``attrs``.

        Examples
        --------
        For Series:

        >>> ser = pd.Series([1, 2, 3])
        >>> ser.attrs = {"A": [10, 20, 30]}
        >>> ser.attrs
        {'A': [10, 20, 30]}

        For DataFrame:

        >>> df = pd.DataFrame({'A': [1, 2], 'B': [3, 4]})
        >>> df.attrs = {"A": [10, 20, 30]}
        >>> df.attrs
        {'A': [10, 20, 30]}
        """
        return self._attrs

    @attrs.setter
    def attrs(self, value: Mapping[Hashable, Any]) -> None:
        self._attrs = dict(value)

    @final
    @property
    def flags(self) -> Flags:
        """
        Get the properties associated with this pandas object.

        The available flags are

        * :attr:`Flags.allows_duplicate_labels`

        See Also
        --------
        Flags : Flags that apply to pandas objects.
        DataFrame.attrs : Global metadata applying to this dataset.

        Notes
        -----
        "Flags" differ from "metadata". Flags reflect properties of the
        pandas object (the Series or DataFrame). Metadata refer to properties
        of the dataset, and should be stored in :attr:`DataFrame.attrs`.

        Examples
        --------
        >>> df = pd.DataFrame({"A": [1, 2]})
        >>> df.flags
        <Flags(allows_duplicate_labels=True)>

        Flags can be get or set using ``.``

        >>> df.flags.allows_duplicate_labels
        True
        >>> df.flags.allows_duplicate_labels = False

        Or by slicing with a key

        >>> df.flags["allows_duplicate_labels"]
        False
        >>> df.flags["allows_duplicate_labels"] = True
        """
        return self._flags

    @final
    def set_flags(
        self,
        *,
        copy: bool_t = False,
        allows_duplicate_labels: bool_t | None = None,
    ) -> Self:
        """
        Return a new object with updated flags.

        Parameters
        ----------
        copy : bool, default False
            Specify if a copy of the object should be made.

            .. note::
                The `copy` keyword will change behavior in pandas 3.0.
                `Copy-on-Write
                <https://pandas.pydata.org/docs/dev/user_guide/copy_on_write.html>`__
                will be enabled by default, which means that all methods with a
                `copy` keyword will use a lazy copy mechanism to defer the copy and
                ignore the `copy` keyword. The `copy` keyword will be removed in a
                future version of pandas.

                You can already get the future behavior and improvements through
                enabling copy on write ``pd.options.mode.copy_on_write = True``
        allows_duplicate_labels : bool, optional
            Whether the returned object allows duplicate labels.

        Returns
        -------
        Series or DataFrame
            The same type as the caller.

        See Also
        --------
        DataFrame.attrs : Global metadata applying to this dataset.
        DataFrame.flags : Global flags applying to this object.

        Notes
        -----
        This method returns a new object that's a view on the same data
        as the input. Mutating the input or the output values will be reflected
        in the other.

        This method is intended to be used in method chains.

        "Flags" differ from "metadata". Flags reflect properties of the
        pandas object (the Series or DataFrame). Metadata refer to properties
        of the dataset, and should be stored in :attr:`DataFrame.attrs`.

        Examples
        --------
        >>> df = pd.DataFrame({"A": [1, 2]})
        >>> df.flags.allows_duplicate_labels
        True
        >>> df2 = df.set_flags(allows_duplicate_labels=False)
        >>> df2.flags.allows_duplicate_labels
        False
        """
        df = self.copy(deep=copy and not using_copy_on_write())
        if allows_duplicate_labels is not None:
            df.flags["allows_duplicate_labels"] = allows_duplicate_labels
        return df

    @final
    @classmethod
    def _validate_dtype(cls, dtype) -> DtypeObj | None:
        """validate the passed dtype"""
        if dtype is not None:
            dtype = pandas_dtype(dtype)

            # a compound dtype
            if dtype.kind == "V":
                raise NotImplementedError(
                    "compound dtypes are not implemented "
                    f"in the {cls.__name__} constructor"
                )

        return dtype

    # ----------------------------------------------------------------------
    # Construction

    @property
    def _constructor(self) -> Callable[..., Self]:
        """
        Used when a manipulation result has the same dimensions as the
        original.
        """
        raise AbstractMethodError(self)

    # ----------------------------------------------------------------------
    # Internals

    @final
    @property
    def _data(self):
        # GH#33054 retained because some downstream packages uses this,
        #  e.g. fastparquet
        # GH#33333
        warnings.warn(
            f"{type(self).__name__}._data is deprecated and will be removed in "
            "a future version. Use public APIs instead.",
            DeprecationWarning,
            stacklevel=find_stack_level(),
        )
        return self._mgr

    # ----------------------------------------------------------------------
    # Axis
    _AXIS_ORDERS: list[Literal["index", "columns"]]
    _AXIS_TO_AXIS_NUMBER: dict[Axis, AxisInt] = {0: 0, "index": 0, "rows": 0}
    _info_axis_number: int
    _info_axis_name: Literal["index", "columns"]
    _AXIS_LEN: int

    @final
    def _construct_axes_dict(self, axes: Sequence[Axis] | None = None, **kwargs):
        """Return an axes dictionary for myself."""
        d = {a: self._get_axis(a) for a in (axes or self._AXIS_ORDERS)}
        # error: Argument 1 to "update" of "MutableMapping" has incompatible type
        # "Dict[str, Any]"; expected "SupportsKeysAndGetItem[Union[int, str], Any]"
        d.update(kwargs)  # type: ignore[arg-type]
        return d

    @final
    @classmethod
    def _get_axis_number(cls, axis: Axis) -> AxisInt:
        try:
            return cls._AXIS_TO_AXIS_NUMBER[axis]
        except KeyError:
            raise ValueError(f"No axis named {axis} for object type {cls.__name__}")

    @final
    @classmethod
    def _get_axis_name(cls, axis: Axis) -> Literal["index", "columns"]:
        axis_number = cls._get_axis_number(axis)
        return cls._AXIS_ORDERS[axis_number]

    @final
    def _get_axis(self, axis: Axis) -> Index:
        axis_number = self._get_axis_number(axis)
        assert axis_number in {0, 1}
        return self.index if axis_number == 0 else self.columns

    @final
    @classmethod
    def _get_block_manager_axis(cls, axis: Axis) -> AxisInt:
        """Map the axis to the block_manager axis."""
        axis = cls._get_axis_number(axis)
        ndim = cls._AXIS_LEN
        if ndim == 2:
            # i.e. DataFrame
            return 1 - axis
        return axis

    @final
    def _get_axis_resolvers(self, axis: str) -> dict[str, Series | MultiIndex]:
        # index or columns
        axis_index = getattr(self, axis)
        d = {}
        prefix = axis[0]

        for i, name in enumerate(axis_index.names):
            if name is not None:
                key = level = name
            else:
                # prefix with 'i' or 'c' depending on the input axis
                # e.g., you must do ilevel_0 for the 0th level of an unnamed
                # multiiindex
                key = f"{prefix}level_{i}"
                level = i

            level_values = axis_index.get_level_values(level)
            s = level_values.to_series()
            s.index = axis_index
            d[key] = s

        # put the index/columns itself in the dict
        if isinstance(axis_index, MultiIndex):
            dindex = axis_index
        else:
            dindex = axis_index.to_series()

        d[axis] = dindex
        return d

    @final
    def _get_index_resolvers(self) -> dict[Hashable, Series | MultiIndex]:
        from pandas.core.computation.parsing import clean_column_name

        d: dict[str, Series | MultiIndex] = {}
        for axis_name in self._AXIS_ORDERS:
            d.update(self._get_axis_resolvers(axis_name))

        return {clean_column_name(k): v for k, v in d.items() if not isinstance(k, int)}

    @final
    def _get_cleaned_column_resolvers(self) -> dict[Hashable, Series]:
        """
        Return the special character free column resolvers of a dataframe.

        Column names with special characters are 'cleaned up' so that they can
        be referred to by backtick quoting.
        Used in :meth:`DataFrame.eval`.
        """
        from pandas.core.computation.parsing import clean_column_name
        from pandas.core.series import Series

        if isinstance(self, ABCSeries):
            return {clean_column_name(self.name): self}

        return {
            clean_column_name(k): Series(
                v, copy=False, index=self.index, name=k, dtype=self.dtypes[k]
            ).__finalize__(self)
            for k, v in zip(self.columns, self._iter_column_arrays())
            if not isinstance(k, int)
        }

    @final
    @property
    def _info_axis(self) -> Index:
        return getattr(self, self._info_axis_name)

    def _is_view_after_cow_rules(self):
        # Only to be used in cases of chained assignment checks, this is a
        # simplified check that assumes that either the whole object is a view
        # or a copy
        if len(self._mgr.blocks) == 0:  # type: ignore[union-attr]
            return False
        return self._mgr.blocks[0].refs.has_reference()  # type: ignore[union-attr]

    @property
    def shape(self) -> tuple[int, ...]:
        """
        Return a tuple of axis dimensions
        """
        return tuple(len(self._get_axis(a)) for a in self._AXIS_ORDERS)

    @property
    def axes(self) -> list[Index]:
        """
        Return index label(s) of the internal NDFrame
        """
        # we do it this way because if we have reversed axes, then
        # the block manager shows then reversed
        return [self._get_axis(a) for a in self._AXIS_ORDERS]

    @final
    @property
    def ndim(self) -> int:
        """
        Return an int representing the number of axes / array dimensions.

        Return 1 if Series. Otherwise return 2 if DataFrame.

        See Also
        --------
        ndarray.ndim : Number of array dimensions.

        Examples
        --------
        >>> s = pd.Series({'a': 1, 'b': 2, 'c': 3})
        >>> s.ndim
        1

        >>> df = pd.DataFrame({'col1': [1, 2], 'col2': [3, 4]})
        >>> df.ndim
        2
        """
        return self._mgr.ndim

    @final
    @property
    def size(self) -> int:
        """
        Return an int representing the number of elements in this object.

        Return the number of rows if Series. Otherwise return the number of
        rows times number of columns if DataFrame.

        See Also
        --------
        ndarray.size : Number of elements in the array.

        Examples
        --------
        >>> s = pd.Series({'a': 1, 'b': 2, 'c': 3})
        >>> s.size
        3

        >>> df = pd.DataFrame({'col1': [1, 2], 'col2': [3, 4]})
        >>> df.size
        4
        """

        return int(np.prod(self.shape))

    def set_axis(
        self,
        labels,
        *,
        axis: Axis = 0,
        copy: bool_t | None = None,
    ) -> Self:
        """
        Assign desired index to given axis.

        Indexes for%(extended_summary_sub)s row labels can be changed by assigning
        a list-like or Index.

        Parameters
        ----------
        labels : list-like, Index
            The values for the new index.

        axis : %(axes_single_arg)s, default 0
            The axis to update. The value 0 identifies the rows. For `Series`
            this parameter is unused and defaults to 0.

        copy : bool, default True
            Whether to make a copy of the underlying data.

            .. note::
                The `copy` keyword will change behavior in pandas 3.0.
                `Copy-on-Write
                <https://pandas.pydata.org/docs/dev/user_guide/copy_on_write.html>`__
                will be enabled by default, which means that all methods with a
                `copy` keyword will use a lazy copy mechanism to defer the copy and
                ignore the `copy` keyword. The `copy` keyword will be removed in a
                future version of pandas.

                You can already get the future behavior and improvements through
                enabling copy on write ``pd.options.mode.copy_on_write = True``

        Returns
        -------
        %(klass)s
            An object of type %(klass)s.

        See Also
        --------
        %(klass)s.rename_axis : Alter the name of the index%(see_also_sub)s.
        """
        return self._set_axis_nocheck(labels, axis, inplace=False, copy=copy)

    @final
    def _set_axis_nocheck(
        self, labels, axis: Axis, inplace: bool_t, copy: bool_t | None
    ):
        if inplace:
            setattr(self, self._get_axis_name(axis), labels)
        else:
            # With copy=False, we create a new object but don't copy the
            #  underlying data.
            obj = self.copy(deep=copy and not using_copy_on_write())
            setattr(obj, obj._get_axis_name(axis), labels)
            return obj

    @final
    def _set_axis(self, axis: AxisInt, labels: AnyArrayLike | list) -> None:
        """
        This is called from the cython code when we set the `index` attribute
        directly, e.g. `series.index = [1, 2, 3]`.
        """
        labels = ensure_index(labels)
        self._mgr.set_axis(axis, labels)
        self._clear_item_cache()

    @final
    def swapaxes(self, axis1: Axis, axis2: Axis, copy: bool_t | None = None) -> Self:
        """
        Interchange axes and swap values axes appropriately.

        .. deprecated:: 2.1.0
            ``swapaxes`` is deprecated and will be removed.
            Please use ``transpose`` instead.

        Returns
        -------
        same as input

        Examples
        --------
        Please see examples for :meth:`DataFrame.transpose`.
        """
        warnings.warn(
            # GH#51946
            f"'{type(self).__name__}.swapaxes' is deprecated and "
            "will be removed in a future version. "
            f"Please use '{type(self).__name__}.transpose' instead.",
            FutureWarning,
            stacklevel=find_stack_level(),
        )

        i = self._get_axis_number(axis1)
        j = self._get_axis_number(axis2)

        if i == j:
            return self.copy(deep=copy and not using_copy_on_write())

        mapping = {i: j, j: i}

        new_axes = [self._get_axis(mapping.get(k, k)) for k in range(self._AXIS_LEN)]
        new_values = self._values.swapaxes(i, j)  # type: ignore[union-attr]
        if self._mgr.is_single_block and isinstance(self._mgr, BlockManager):
            # This should only get hit in case of having a single block, otherwise a
            # copy is made, we don't have to set up references.
            new_mgr = ndarray_to_mgr(
                new_values,
                new_axes[0],
                new_axes[1],
                dtype=None,
                copy=False,
                typ="block",
            )
            assert isinstance(new_mgr, BlockManager)
            assert isinstance(self._mgr, BlockManager)
            new_mgr.blocks[0].refs = self._mgr.blocks[0].refs
            new_mgr.blocks[0].refs.add_reference(new_mgr.blocks[0])
            if not using_copy_on_write() and copy is not False:
                new_mgr = new_mgr.copy(deep=True)

            out = self._constructor_from_mgr(new_mgr, axes=new_mgr.axes)
            return out.__finalize__(self, method="swapaxes")

        return self._constructor(
            new_values,
            *new_axes,
            # The no-copy case for CoW is handled above
            copy=False,
        ).__finalize__(self, method="swapaxes")

    @final
    @doc(klass=_shared_doc_kwargs["klass"])
    def droplevel(self, level: IndexLabel, axis: Axis = 0) -> Self:
        """
        Return {klass} with requested index / column level(s) removed.

        Parameters
        ----------
        level : int, str, or list-like
            If a string is given, must be the name of a level
            If list-like, elements must be names or positional indexes
            of levels.

        axis : {{0 or 'index', 1 or 'columns'}}, default 0
            Axis along which the level(s) is removed:

            * 0 or 'index': remove level(s) in column.
            * 1 or 'columns': remove level(s) in row.

            For `Series` this parameter is unused and defaults to 0.

        Returns
        -------
        {klass}
            {klass} with requested index / column level(s) removed.

        Examples
        --------
        >>> df = pd.DataFrame([
        ...     [1, 2, 3, 4],
        ...     [5, 6, 7, 8],
        ...     [9, 10, 11, 12]
        ... ]).set_index([0, 1]).rename_axis(['a', 'b'])

        >>> df.columns = pd.MultiIndex.from_tuples([
        ...     ('c', 'e'), ('d', 'f')
        ... ], names=['level_1', 'level_2'])

        >>> df
        level_1   c   d
        level_2   e   f
        a b
        1 2      3   4
        5 6      7   8
        9 10    11  12

        >>> df.droplevel('a')
        level_1   c   d
        level_2   e   f
        b
        2        3   4
        6        7   8
        10      11  12

        >>> df.droplevel('level_2', axis=1)
        level_1   c   d
        a b
        1 2      3   4
        5 6      7   8
        9 10    11  12
        """
        labels = self._get_axis(axis)
        new_labels = labels.droplevel(level)
        return self.set_axis(new_labels, axis=axis, copy=None)

    def pop(self, item: Hashable) -> Series | Any:
        result = self[item]
        del self[item]

        return result

    @final
    def squeeze(self, axis: Axis | None = None):
        """
        Squeeze 1 dimensional axis objects into scalars.

        Series or DataFrames with a single element are squeezed to a scalar.
        DataFrames with a single column or a single row are squeezed to a
        Series. Otherwise the object is unchanged.

        This method is most useful when you don't know if your
        object is a Series or DataFrame, but you do know it has just a single
        column. In that case you can safely call `squeeze` to ensure you have a
        Series.

        Parameters
        ----------
        axis : {0 or 'index', 1 or 'columns', None}, default None
            A specific axis to squeeze. By default, all length-1 axes are
            squeezed. For `Series` this parameter is unused and defaults to `None`.

        Returns
        -------
        DataFrame, Series, or scalar
            The projection after squeezing `axis` or all the axes.

        See Also
        --------
        Series.iloc : Integer-location based indexing for selecting scalars.
        DataFrame.iloc : Integer-location based indexing for selecting Series.
        Series.to_frame : Inverse of DataFrame.squeeze for a
            single-column DataFrame.

        Examples
        --------
        >>> primes = pd.Series([2, 3, 5, 7])

        Slicing might produce a Series with a single value:

        >>> even_primes = primes[primes % 2 == 0]
        >>> even_primes
        0    2
        dtype: int64

        >>> even_primes.squeeze()
        2

        Squeezing objects with more than one value in every axis does nothing:

        >>> odd_primes = primes[primes % 2 == 1]
        >>> odd_primes
        1    3
        2    5
        3    7
        dtype: int64

        >>> odd_primes.squeeze()
        1    3
        2    5
        3    7
        dtype: int64

        Squeezing is even more effective when used with DataFrames.

        >>> df = pd.DataFrame([[1, 2], [3, 4]], columns=['a', 'b'])
        >>> df
           a  b
        0  1  2
        1  3  4

        Slicing a single column will produce a DataFrame with the columns
        having only one value:

        >>> df_a = df[['a']]
        >>> df_a
           a
        0  1
        1  3

        So the columns can be squeezed down, resulting in a Series:

        >>> df_a.squeeze('columns')
        0    1
        1    3
        Name: a, dtype: int64

        Slicing a single row from a single column will produce a single
        scalar DataFrame:

        >>> df_0a = df.loc[df.index < 1, ['a']]
        >>> df_0a
           a
        0  1

        Squeezing the rows produces a single scalar Series:

        >>> df_0a.squeeze('rows')
        a    1
        Name: 0, dtype: int64

        Squeezing all axes will project directly into a scalar:

        >>> df_0a.squeeze()
        1
        """
        axes = range(self._AXIS_LEN) if axis is None else (self._get_axis_number(axis),)
        result = self.iloc[
            tuple(
                0 if i in axes and len(a) == 1 else slice(None)
                for i, a in enumerate(self.axes)
            )
        ]
        if isinstance(result, NDFrame):
            result = result.__finalize__(self, method="squeeze")
        return result

    # ----------------------------------------------------------------------
    # Rename

    @final
    def _rename(
        self,
        mapper: Renamer | None = None,
        *,
        index: Renamer | None = None,
        columns: Renamer | None = None,
        axis: Axis | None = None,
        copy: bool_t | None = None,
        inplace: bool_t = False,
        level: Level | None = None,
        errors: str = "ignore",
    ) -> Self | None:
        # called by Series.rename and DataFrame.rename

        if mapper is None and index is None and columns is None:
            raise TypeError("must pass an index to rename")

        if index is not None or columns is not None:
            if axis is not None:
                raise TypeError(
                    "Cannot specify both 'axis' and any of 'index' or 'columns'"
                )
            if mapper is not None:
                raise TypeError(
                    "Cannot specify both 'mapper' and any of 'index' or 'columns'"
                )
        else:
            # use the mapper argument
            if axis and self._get_axis_number(axis) == 1:
                columns = mapper
            else:
                index = mapper

        self._check_inplace_and_allows_duplicate_labels(inplace)
        result = self if inplace else self.copy(deep=copy and not using_copy_on_write())

        for axis_no, replacements in enumerate((index, columns)):
            if replacements is None:
                continue

            ax = self._get_axis(axis_no)
            f = common.get_rename_function(replacements)

            if level is not None:
                level = ax._get_level_number(level)

            # GH 13473
            if not callable(replacements):
                if ax._is_multi and level is not None:
                    indexer = ax.get_level_values(level).get_indexer_for(replacements)
                else:
                    indexer = ax.get_indexer_for(replacements)

                if errors == "raise" and len(indexer[indexer == -1]):
                    missing_labels = [
                        label
                        for index, label in enumerate(replacements)
                        if indexer[index] == -1
                    ]
                    raise KeyError(f"{missing_labels} not found in axis")

            new_index = ax._transform_index(f, level=level)
            result._set_axis_nocheck(new_index, axis=axis_no, inplace=True, copy=False)
            result._clear_item_cache()

        if inplace:
            self._update_inplace(result)
            return None
        else:
            return result.__finalize__(self, method="rename")

    @overload
    def rename_axis(
        self,
        mapper: IndexLabel | lib.NoDefault = ...,
        *,
        index=...,
        columns=...,
        axis: Axis = ...,
        copy: bool_t | None = ...,
        inplace: Literal[False] = ...,
    ) -> Self:
        ...

    @overload
    def rename_axis(
        self,
        mapper: IndexLabel | lib.NoDefault = ...,
        *,
        index=...,
        columns=...,
        axis: Axis = ...,
        copy: bool_t | None = ...,
        inplace: Literal[True],
    ) -> None:
        ...

    @overload
    def rename_axis(
        self,
        mapper: IndexLabel | lib.NoDefault = ...,
        *,
        index=...,
        columns=...,
        axis: Axis = ...,
        copy: bool_t | None = ...,
        inplace: bool_t = ...,
    ) -> Self | None:
        ...

    def rename_axis(
        self,
        mapper: IndexLabel | lib.NoDefault = lib.no_default,
        *,
        index=lib.no_default,
        columns=lib.no_default,
        axis: Axis = 0,
        copy: bool_t | None = None,
        inplace: bool_t = False,
    ) -> Self | None:
        """
        Set the name of the axis for the index or columns.

        Parameters
        ----------
        mapper : scalar, list-like, optional
            Value to set the axis name attribute.
        index, columns : scalar, list-like, dict-like or function, optional
            A scalar, list-like, dict-like or functions transformations to
            apply to that axis' values.
            Note that the ``columns`` parameter is not allowed if the
            object is a Series. This parameter only apply for DataFrame
            type objects.

            Use either ``mapper`` and ``axis`` to
            specify the axis to target with ``mapper``, or ``index``
            and/or ``columns``.
        axis : {0 or 'index', 1 or 'columns'}, default 0
            The axis to rename. For `Series` this parameter is unused and defaults to 0.
        copy : bool, default None
            Also copy underlying data.

            .. note::
                The `copy` keyword will change behavior in pandas 3.0.
                `Copy-on-Write
                <https://pandas.pydata.org/docs/dev/user_guide/copy_on_write.html>`__
                will be enabled by default, which means that all methods with a
                `copy` keyword will use a lazy copy mechanism to defer the copy and
                ignore the `copy` keyword. The `copy` keyword will be removed in a
                future version of pandas.

                You can already get the future behavior and improvements through
                enabling copy on write ``pd.options.mode.copy_on_write = True``
        inplace : bool, default False
            Modifies the object directly, instead of creating a new Series
            or DataFrame.

        Returns
        -------
        Series, DataFrame, or None
            The same type as the caller or None if ``inplace=True``.

        See Also
        --------
        Series.rename : Alter Series index labels or name.
        DataFrame.rename : Alter DataFrame index labels or name.
        Index.rename : Set new names on index.

        Notes
        -----
        ``DataFrame.rename_axis`` supports two calling conventions

        * ``(index=index_mapper, columns=columns_mapper, ...)``
        * ``(mapper, axis={'index', 'columns'}, ...)``

        The first calling convention will only modify the names of
        the index and/or the names of the Index object that is the columns.
        In this case, the parameter ``copy`` is ignored.

        The second calling convention will modify the names of the
        corresponding index if mapper is a list or a scalar.
        However, if mapper is dict-like or a function, it will use the
        deprecated behavior of modifying the axis *labels*.

        We *highly* recommend using keyword arguments to clarify your
        intent.

        Examples
        --------
        **Series**

        >>> s = pd.Series(["dog", "cat", "monkey"])
        >>> s
        0       dog
        1       cat
        2    monkey
        dtype: object
        >>> s.rename_axis("animal")
        animal
        0    dog
        1    cat
        2    monkey
        dtype: object

        **DataFrame**

        >>> df = pd.DataFrame({"num_legs": [4, 4, 2],
        ...                    "num_arms": [0, 0, 2]},
        ...                   ["dog", "cat", "monkey"])
        >>> df
                num_legs  num_arms
        dog            4         0
        cat            4         0
        monkey         2         2
        >>> df = df.rename_axis("animal")
        >>> df
                num_legs  num_arms
        animal
        dog            4         0
        cat            4         0
        monkey         2         2
        >>> df = df.rename_axis("limbs", axis="columns")
        >>> df
        limbs   num_legs  num_arms
        animal
        dog            4         0
        cat            4         0
        monkey         2         2

        **MultiIndex**

        >>> df.index = pd.MultiIndex.from_product([['mammal'],
        ...                                        ['dog', 'cat', 'monkey']],
        ...                                       names=['type', 'name'])
        >>> df
        limbs          num_legs  num_arms
        type   name
        mammal dog            4         0
               cat            4         0
               monkey         2         2

        >>> df.rename_axis(index={'type': 'class'})
        limbs          num_legs  num_arms
        class  name
        mammal dog            4         0
               cat            4         0
               monkey         2         2

        >>> df.rename_axis(columns=str.upper)
        LIMBS          num_legs  num_arms
        type   name
        mammal dog            4         0
               cat            4         0
               monkey         2         2
        """
        axes = {"index": index, "columns": columns}

        if axis is not None:
            axis = self._get_axis_number(axis)

        inplace = validate_bool_kwarg(inplace, "inplace")

        if copy and using_copy_on_write():
            copy = False

        if mapper is not lib.no_default:
            # Use v0.23 behavior if a scalar or list
            non_mapper = is_scalar(mapper) or (
                is_list_like(mapper) and not is_dict_like(mapper)
            )
            if non_mapper:
                return self._set_axis_name(
                    mapper, axis=axis, inplace=inplace, copy=copy
                )
            else:
                raise ValueError("Use `.rename` to alter labels with a mapper.")
        else:
            # Use new behavior.  Means that index and/or columns
            # is specified
            result = self if inplace else self.copy(deep=copy)

            for axis in range(self._AXIS_LEN):
                v = axes.get(self._get_axis_name(axis))
                if v is lib.no_default:
                    continue
                non_mapper = is_scalar(v) or (is_list_like(v) and not is_dict_like(v))
                if non_mapper:
                    newnames = v
                else:
                    f = common.get_rename_function(v)
                    curnames = self._get_axis(axis).names
                    newnames = [f(name) for name in curnames]
                result._set_axis_name(newnames, axis=axis, inplace=True, copy=copy)
            if not inplace:
                return result
            return None

    @final
    def _set_axis_name(
        self, name, axis: Axis = 0, inplace: bool_t = False, copy: bool_t | None = True
    ):
        """
        Set the name(s) of the axis.

        Parameters
        ----------
        name : str or list of str
            Name(s) to set.
        axis : {0 or 'index', 1 or 'columns'}, default 0
            The axis to set the label. The value 0 or 'index' specifies index,
            and the value 1 or 'columns' specifies columns.
        inplace : bool, default False
            If `True`, do operation inplace and return None.
        copy:
            Whether to make a copy of the result.

        Returns
        -------
        Series, DataFrame, or None
            The same type as the caller or `None` if `inplace` is `True`.

        See Also
        --------
        DataFrame.rename : Alter the axis labels of :class:`DataFrame`.
        Series.rename : Alter the index labels or set the index name
            of :class:`Series`.
        Index.rename : Set the name of :class:`Index` or :class:`MultiIndex`.

        Examples
        --------
        >>> df = pd.DataFrame({"num_legs": [4, 4, 2]},
        ...                   ["dog", "cat", "monkey"])
        >>> df
                num_legs
        dog            4
        cat            4
        monkey         2
        >>> df._set_axis_name("animal")
                num_legs
        animal
        dog            4
        cat            4
        monkey         2
        >>> df.index = pd.MultiIndex.from_product(
        ...                [["mammal"], ['dog', 'cat', 'monkey']])
        >>> df._set_axis_name(["type", "name"])
                       num_legs
        type   name
        mammal dog        4
               cat        4
               monkey     2
        """
        axis = self._get_axis_number(axis)
        idx = self._get_axis(axis).set_names(name)

        inplace = validate_bool_kwarg(inplace, "inplace")
        renamed = self if inplace else self.copy(deep=copy)
        if axis == 0:
            renamed.index = idx
        else:
            renamed.columns = idx

        if not inplace:
            return renamed

    # ----------------------------------------------------------------------
    # Comparison Methods

    @final
    def _indexed_same(self, other) -> bool_t:
        return all(
            self._get_axis(a).equals(other._get_axis(a)) for a in self._AXIS_ORDERS
        )

    @final
    def equals(self, other: object) -> bool_t:
        """
        Test whether two objects contain the same elements.

        This function allows two Series or DataFrames to be compared against
        each other to see if they have the same shape and elements. NaNs in
        the same location are considered equal.

        The row/column index do not need to have the same type, as long
        as the values are considered equal. Corresponding columns and
        index must be of the same dtype.

        Parameters
        ----------
        other : Series or DataFrame
            The other Series or DataFrame to be compared with the first.

        Returns
        -------
        bool
            True if all elements are the same in both objects, False
            otherwise.

        See Also
        --------
        Series.eq : Compare two Series objects of the same length
            and return a Series where each element is True if the element
            in each Series is equal, False otherwise.
        DataFrame.eq : Compare two DataFrame objects of the same shape and
            return a DataFrame where each element is True if the respective
            element in each DataFrame is equal, False otherwise.
        testing.assert_series_equal : Raises an AssertionError if left and
            right are not equal. Provides an easy interface to ignore
            inequality in dtypes, indexes and precision among others.
        testing.assert_frame_equal : Like assert_series_equal, but targets
            DataFrames.
        numpy.array_equal : Return True if two arrays have the same shape
            and elements, False otherwise.

        Examples
        --------
        >>> df = pd.DataFrame({1: [10], 2: [20]})
        >>> df
            1   2
        0  10  20

        DataFrames df and exactly_equal have the same types and values for
        their elements and column labels, which will return True.

        >>> exactly_equal = pd.DataFrame({1: [10], 2: [20]})
        >>> exactly_equal
            1   2
        0  10  20
        >>> df.equals(exactly_equal)
        True

        DataFrames df and different_column_type have the same element
        types and values, but have different types for the column labels,
        which will still return True.

        >>> different_column_type = pd.DataFrame({1.0: [10], 2.0: [20]})
        >>> different_column_type
           1.0  2.0
        0   10   20
        >>> df.equals(different_column_type)
        True

        DataFrames df and different_data_type have different types for the
        same values for their elements, and will return False even though
        their column labels are the same values and types.

        >>> different_data_type = pd.DataFrame({1: [10.0], 2: [20.0]})
        >>> different_data_type
              1     2
        0  10.0  20.0
        >>> df.equals(different_data_type)
        False
        """
        if not (isinstance(other, type(self)) or isinstance(self, type(other))):
            return False
        other = cast(NDFrame, other)
        return self._mgr.equals(other._mgr)

    # -------------------------------------------------------------------------
    # Unary Methods

    @final
    def __neg__(self) -> Self:
        def blk_func(values: ArrayLike):
            if is_bool_dtype(values.dtype):
                # error: Argument 1 to "inv" has incompatible type "Union
                # [ExtensionArray, ndarray[Any, Any]]"; expected
                # "_SupportsInversion[ndarray[Any, dtype[bool_]]]"
                return operator.inv(values)  # type: ignore[arg-type]
            else:
                # error: Argument 1 to "neg" has incompatible type "Union
                # [ExtensionArray, ndarray[Any, Any]]"; expected
                # "_SupportsNeg[ndarray[Any, dtype[Any]]]"
                return operator.neg(values)  # type: ignore[arg-type]

        new_data = self._mgr.apply(blk_func)
        res = self._constructor_from_mgr(new_data, axes=new_data.axes)
        return res.__finalize__(self, method="__neg__")

    @final
    def __pos__(self) -> Self:
        def blk_func(values: ArrayLike):
            if is_bool_dtype(values.dtype):
                return values.copy()
            else:
                # error: Argument 1 to "pos" has incompatible type "Union
                # [ExtensionArray, ndarray[Any, Any]]"; expected
                # "_SupportsPos[ndarray[Any, dtype[Any]]]"
                return operator.pos(values)  # type: ignore[arg-type]

        new_data = self._mgr.apply(blk_func)
        res = self._constructor_from_mgr(new_data, axes=new_data.axes)
        return res.__finalize__(self, method="__pos__")

    @final
    def __invert__(self) -> Self:
        if not self.size:
            # inv fails with 0 len
            return self.copy(deep=False)

        new_data = self._mgr.apply(operator.invert)
        res = self._constructor_from_mgr(new_data, axes=new_data.axes)
        return res.__finalize__(self, method="__invert__")

    @final
    def __nonzero__(self) -> NoReturn:
        raise ValueError(
            f"The truth value of a {type(self).__name__} is ambiguous. "
            "Use a.empty, a.bool(), a.item(), a.any() or a.all()."
        )

    __bool__ = __nonzero__

    @final
    def bool(self) -> bool_t:
        """
        Return the bool of a single element Series or DataFrame.

        .. deprecated:: 2.1.0

           bool is deprecated and will be removed in future version of pandas.
           For ``Series`` use ``pandas.Series.item``.

        This must be a boolean scalar value, either True or False. It will raise a
        ValueError if the Series or DataFrame does not have exactly 1 element, or that
        element is not boolean (integer values 0 and 1 will also raise an exception).

        Returns
        -------
        bool
            The value in the Series or DataFrame.

        See Also
        --------
        Series.astype : Change the data type of a Series, including to boolean.
        DataFrame.astype : Change the data type of a DataFrame, including to boolean.
        numpy.bool_ : NumPy boolean data type, used by pandas for boolean values.

        Examples
        --------
        The method will only work for single element objects with a boolean value:

        >>> pd.Series([True]).bool()  # doctest: +SKIP
        True
        >>> pd.Series([False]).bool()  # doctest: +SKIP
        False

        >>> pd.DataFrame({'col': [True]}).bool()  # doctest: +SKIP
        True
        >>> pd.DataFrame({'col': [False]}).bool()  # doctest: +SKIP
        False

        This is an alternative method and will only work
        for single element objects with a boolean value:

        >>> pd.Series([True]).item()  # doctest: +SKIP
        True
        >>> pd.Series([False]).item()  # doctest: +SKIP
        False
        """

        warnings.warn(
            f"{type(self).__name__}.bool is now deprecated and will be removed "
            "in future version of pandas",
            FutureWarning,
            stacklevel=find_stack_level(),
        )
        v = self.squeeze()
        if isinstance(v, (bool, np.bool_)):
            return bool(v)
        elif is_scalar(v):
            raise ValueError(
                "bool cannot act on a non-boolean single element "
                f"{type(self).__name__}"
            )

        self.__nonzero__()
        # for mypy (__nonzero__ raises)
        return True

    @final
    def abs(self) -> Self:
        """
        Return a Series/DataFrame with absolute numeric value of each element.

        This function only applies to elements that are all numeric.

        Returns
        -------
        abs
            Series/DataFrame containing the absolute value of each element.

        See Also
        --------
        numpy.absolute : Calculate the absolute value element-wise.

        Notes
        -----
        For ``complex`` inputs, ``1.2 + 1j``, the absolute value is
        :math:`\\sqrt{ a^2 + b^2 }`.

        Examples
        --------
        Absolute numeric values in a Series.

        >>> s = pd.Series([-1.10, 2, -3.33, 4])
        >>> s.abs()
        0    1.10
        1    2.00
        2    3.33
        3    4.00
        dtype: float64

        Absolute numeric values in a Series with complex numbers.

        >>> s = pd.Series([1.2 + 1j])
        >>> s.abs()
        0    1.56205
        dtype: float64

        Absolute numeric values in a Series with a Timedelta element.

        >>> s = pd.Series([pd.Timedelta('1 days')])
        >>> s.abs()
        0   1 days
        dtype: timedelta64[ns]

        Select rows with data closest to certain value using argsort (from
        `StackOverflow <https://stackoverflow.com/a/17758115>`__).

        >>> df = pd.DataFrame({
        ...     'a': [4, 5, 6, 7],
        ...     'b': [10, 20, 30, 40],
        ...     'c': [100, 50, -30, -50]
        ... })
        >>> df
             a    b    c
        0    4   10  100
        1    5   20   50
        2    6   30  -30
        3    7   40  -50
        >>> df.loc[(df.c - 43).abs().argsort()]
             a    b    c
        1    5   20   50
        0    4   10  100
        2    6   30  -30
        3    7   40  -50
        """
        res_mgr = self._mgr.apply(np.abs)
        return self._constructor_from_mgr(res_mgr, axes=res_mgr.axes).__finalize__(
            self, name="abs"
        )

    @final
    def __abs__(self) -> Self:
        return self.abs()

    @final
    def __round__(self, decimals: int = 0) -> Self:
        return self.round(decimals).__finalize__(self, method="__round__")

    # -------------------------------------------------------------------------
    # Label or Level Combination Helpers
    #
    # A collection of helper methods for DataFrame/Series operations that
    # accept a combination of column/index labels and levels.  All such
    # operations should utilize/extend these methods when possible so that we
    # have consistent precedence and validation logic throughout the library.

    @final
    def _is_level_reference(self, key: Level, axis: Axis = 0) -> bool_t:
        """
        Test whether a key is a level reference for a given axis.

        To be considered a level reference, `key` must be a string that:
          - (axis=0): Matches the name of an index level and does NOT match
            a column label.
          - (axis=1): Matches the name of a column level and does NOT match
            an index label.

        Parameters
        ----------
        key : Hashable
            Potential level name for the given axis
        axis : int, default 0
            Axis that levels are associated with (0 for index, 1 for columns)

        Returns
        -------
        is_level : bool
        """
        axis_int = self._get_axis_number(axis)

        return (
            key is not None
            and is_hashable(key)
            and key in self.axes[axis_int].names
            and not self._is_label_reference(key, axis=axis_int)
        )

    @final
    def _is_label_reference(self, key: Level, axis: Axis = 0) -> bool_t:
        """
        Test whether a key is a label reference for a given axis.

        To be considered a label reference, `key` must be a string that:
          - (axis=0): Matches a column label
          - (axis=1): Matches an index label

        Parameters
        ----------
        key : Hashable
            Potential label name, i.e. Index entry.
        axis : int, default 0
            Axis perpendicular to the axis that labels are associated with
            (0 means search for column labels, 1 means search for index labels)

        Returns
        -------
        is_label: bool
        """
        axis_int = self._get_axis_number(axis)
        other_axes = (ax for ax in range(self._AXIS_LEN) if ax != axis_int)

        return (
            key is not None
            and is_hashable(key)
            and any(key in self.axes[ax] for ax in other_axes)
        )

    @final
    def _is_label_or_level_reference(self, key: Level, axis: AxisInt = 0) -> bool_t:
        """
        Test whether a key is a label or level reference for a given axis.

        To be considered either a label or a level reference, `key` must be a
        string that:
          - (axis=0): Matches a column label or an index level
          - (axis=1): Matches an index label or a column level

        Parameters
        ----------
        key : Hashable
            Potential label or level name
        axis : int, default 0
            Axis that levels are associated with (0 for index, 1 for columns)

        Returns
        -------
        bool
        """
        return self._is_level_reference(key, axis=axis) or self._is_label_reference(
            key, axis=axis
        )

    @final
    def _check_label_or_level_ambiguity(self, key: Level, axis: Axis = 0) -> None:
        """
        Check whether `key` is ambiguous.

        By ambiguous, we mean that it matches both a level of the input
        `axis` and a label of the other axis.

        Parameters
        ----------
        key : Hashable
            Label or level name.
        axis : int, default 0
            Axis that levels are associated with (0 for index, 1 for columns).

        Raises
        ------
        ValueError: `key` is ambiguous
        """

        axis_int = self._get_axis_number(axis)
        other_axes = (ax for ax in range(self._AXIS_LEN) if ax != axis_int)

        if (
            key is not None
            and is_hashable(key)
            and key in self.axes[axis_int].names
            and any(key in self.axes[ax] for ax in other_axes)
        ):
            # Build an informative and grammatical warning
            level_article, level_type = (
                ("an", "index") if axis_int == 0 else ("a", "column")
            )

            label_article, label_type = (
                ("a", "column") if axis_int == 0 else ("an", "index")
            )

            msg = (
                f"'{key}' is both {level_article} {level_type} level and "
                f"{label_article} {label_type} label, which is ambiguous."
            )
            raise ValueError(msg)

    @final
    def _get_label_or_level_values(self, key: Level, axis: AxisInt = 0) -> ArrayLike:
        """
        Return a 1-D array of values associated with `key`, a label or level
        from the given `axis`.

        Retrieval logic:
          - (axis=0): Return column values if `key` matches a column label.
            Otherwise return index level values if `key` matches an index
            level.
          - (axis=1): Return row values if `key` matches an index label.
            Otherwise return column level values if 'key' matches a column
            level

        Parameters
        ----------
        key : Hashable
            Label or level name.
        axis : int, default 0
            Axis that levels are associated with (0 for index, 1 for columns)

        Returns
        -------
        np.ndarray or ExtensionArray

        Raises
        ------
        KeyError
            if `key` matches neither a label nor a level
        ValueError
            if `key` matches multiple labels
        """
        axis = self._get_axis_number(axis)
        other_axes = [ax for ax in range(self._AXIS_LEN) if ax != axis]

        if self._is_label_reference(key, axis=axis):
            self._check_label_or_level_ambiguity(key, axis=axis)
            values = self.xs(key, axis=other_axes[0])._values
        elif self._is_level_reference(key, axis=axis):
            values = self.axes[axis].get_level_values(key)._values
        else:
            raise KeyError(key)

        # Check for duplicates
        if values.ndim > 1:
            if other_axes and isinstance(self._get_axis(other_axes[0]), MultiIndex):
                multi_message = (
                    "\n"
                    "For a multi-index, the label must be a "
                    "tuple with elements corresponding to each level."
                )
            else:
                multi_message = ""

            label_axis_name = "column" if axis == 0 else "index"
            raise ValueError(
                f"The {label_axis_name} label '{key}' is not unique.{multi_message}"
            )

        return values

    @final
    def _drop_labels_or_levels(self, keys, axis: AxisInt = 0):
        """
        Drop labels and/or levels for the given `axis`.

        For each key in `keys`:
          - (axis=0): If key matches a column label then drop the column.
            Otherwise if key matches an index level then drop the level.
          - (axis=1): If key matches an index label then drop the row.
            Otherwise if key matches a column level then drop the level.

        Parameters
        ----------
        keys : str or list of str
            labels or levels to drop
        axis : int, default 0
            Axis that levels are associated with (0 for index, 1 for columns)

        Returns
        -------
        dropped: DataFrame

        Raises
        ------
        ValueError
            if any `keys` match neither a label nor a level
        """
        axis = self._get_axis_number(axis)

        # Validate keys
        keys = common.maybe_make_list(keys)
        invalid_keys = [
            k for k in keys if not self._is_label_or_level_reference(k, axis=axis)
        ]

        if invalid_keys:
            raise ValueError(
                "The following keys are not valid labels or "
                f"levels for axis {axis}: {invalid_keys}"
            )

        # Compute levels and labels to drop
        levels_to_drop = [k for k in keys if self._is_level_reference(k, axis=axis)]

        labels_to_drop = [k for k in keys if not self._is_level_reference(k, axis=axis)]

        # Perform copy upfront and then use inplace operations below.
        # This ensures that we always perform exactly one copy.
        # ``copy`` and/or ``inplace`` options could be added in the future.
        dropped = self.copy(deep=False)

        if axis == 0:
            # Handle dropping index levels
            if levels_to_drop:
                dropped.reset_index(levels_to_drop, drop=True, inplace=True)

            # Handle dropping columns labels
            if labels_to_drop:
                dropped.drop(labels_to_drop, axis=1, inplace=True)
        else:
            # Handle dropping column levels
            if levels_to_drop:
                if isinstance(dropped.columns, MultiIndex):
                    # Drop the specified levels from the MultiIndex
                    dropped.columns = dropped.columns.droplevel(levels_to_drop)
                else:
                    # Drop the last level of Index by replacing with
                    # a RangeIndex
                    dropped.columns = RangeIndex(dropped.columns.size)

            # Handle dropping index labels
            if labels_to_drop:
                dropped.drop(labels_to_drop, axis=0, inplace=True)

        return dropped

    # ----------------------------------------------------------------------
    # Iteration

    # https://github.com/python/typeshed/issues/2148#issuecomment-520783318
    # Incompatible types in assignment (expression has type "None", base class
    # "object" defined the type as "Callable[[object], int]")
    __hash__: ClassVar[None]  # type: ignore[assignment]

    def __iter__(self) -> Iterator:
        """
        Iterate over info axis.

        Returns
        -------
        iterator
            Info axis as iterator.

        Examples
        --------
        >>> df = pd.DataFrame({'A': [1, 2, 3], 'B': [4, 5, 6]})
        >>> for x in df:
        ...     print(x)
        A
        B
        """
        return iter(self._info_axis)

    # can we get a better explanation of this?
    def keys(self) -> Index:
        """
        Get the 'info axis' (see Indexing for more).

        This is index for Series, columns for DataFrame.

        Returns
        -------
        Index
            Info axis.

        Examples
        --------
        >>> d = pd.DataFrame(data={'A': [1, 2, 3], 'B': [0, 4, 8]},
        ...                  index=['a', 'b', 'c'])
        >>> d
           A  B
        a  1  0
        b  2  4
        c  3  8
        >>> d.keys()
        Index(['A', 'B'], dtype='object')
        """
        return self._info_axis

    def items(self):
        """
        Iterate over (label, values) on info axis

        This is index for Series and columns for DataFrame.

        Returns
        -------
        Generator
        """
        for h in self._info_axis:
            yield h, self[h]

    def __len__(self) -> int:
        """Returns length of info axis"""
        return len(self._info_axis)

    @final
    def __contains__(self, key) -> bool_t:
        """True if the key is in the info axis"""
        return key in self._info_axis

    @property
    def empty(self) -> bool_t:
        """
        Indicator whether Series/DataFrame is empty.

        True if Series/DataFrame is entirely empty (no items), meaning any of the
        axes are of length 0.

        Returns
        -------
        bool
            If Series/DataFrame is empty, return True, if not return False.

        See Also
        --------
        Series.dropna : Return series without null values.
        DataFrame.dropna : Return DataFrame with labels on given axis omitted
            where (all or any) data are missing.

        Notes
        -----
        If Series/DataFrame contains only NaNs, it is still not considered empty. See
        the example below.

        Examples
        --------
        An example of an actual empty DataFrame. Notice the index is empty:

        >>> df_empty = pd.DataFrame({'A' : []})
        >>> df_empty
        Empty DataFrame
        Columns: [A]
        Index: []
        >>> df_empty.empty
        True

        If we only have NaNs in our DataFrame, it is not considered empty! We
        will need to drop the NaNs to make the DataFrame empty:

        >>> df = pd.DataFrame({'A' : [np.nan]})
        >>> df
            A
        0 NaN
        >>> df.empty
        False
        >>> df.dropna().empty
        True

        >>> ser_empty = pd.Series({'A' : []})
        >>> ser_empty
        A    []
        dtype: object
        >>> ser_empty.empty
        False
        >>> ser_empty = pd.Series()
        >>> ser_empty.empty
        True
        """
        return any(len(self._get_axis(a)) == 0 for a in self._AXIS_ORDERS)

    # ----------------------------------------------------------------------
    # Array Interface

    # This is also set in IndexOpsMixin
    # GH#23114 Ensure ndarray.__op__(DataFrame) returns NotImplemented
    __array_priority__: int = 1000

    def __array__(
        self, dtype: npt.DTypeLike | None = None, copy: bool_t | None = None
    ) -> np.ndarray:
        if copy is False and not self._mgr.is_single_block and not self.empty:
            # check this manually, otherwise ._values will already return a copy
            # and np.array(values, copy=False) will not raise a warning
            warnings.warn(
                "Starting with NumPy 2.0, the behavior of the 'copy' keyword has "
                "changed and passing 'copy=False' raises an error when returning "
                "a zero-copy NumPy array is not possible. pandas will follow "
                "this behavior starting with pandas 3.0.\nThis conversion to "
                "NumPy requires a copy, but 'copy=False' was passed. Consider "
                "using 'np.asarray(..)' instead.",
                FutureWarning,
                stacklevel=find_stack_level(),
            )
        values = self._values
        if copy is None:
            # Note: branch avoids `copy=None` for NumPy 1.x support
            arr = np.asarray(values, dtype=dtype)
        else:
            arr = np.array(values, dtype=dtype, copy=copy)

        if (
            copy is not True
            and astype_is_view(values.dtype, arr.dtype)
            and using_copy_on_write()
            and self._mgr.is_single_block
        ):
            # Check if both conversions can be done without a copy
            if astype_is_view(self.dtypes.iloc[0], values.dtype) and astype_is_view(
                values.dtype, arr.dtype
            ):
                arr = arr.view()
                arr.flags.writeable = False
        return arr

    @final
    def __array_ufunc__(
        self, ufunc: np.ufunc, method: str, *inputs: Any, **kwargs: Any
    ):
        return arraylike.array_ufunc(self, ufunc, method, *inputs, **kwargs)

    # ----------------------------------------------------------------------
    # Picklability

    @final
    def __getstate__(self) -> dict[str, Any]:
        meta = {k: getattr(self, k, None) for k in self._metadata}
        return {
            "_mgr": self._mgr,
            "_typ": self._typ,
            "_metadata": self._metadata,
            "attrs": self.attrs,
            "_flags": {k: self.flags[k] for k in self.flags._keys},
            **meta,
        }

    @final
    def __setstate__(self, state) -> None:
        if isinstance(state, BlockManager):
            self._mgr = state
        elif isinstance(state, dict):
            if "_data" in state and "_mgr" not in state:
                # compat for older pickles
                state["_mgr"] = state.pop("_data")
            typ = state.get("_typ")
            if typ is not None:
                attrs = state.get("_attrs", {})
                if attrs is None:  # should not happen, but better be on the safe side
                    attrs = {}
                object.__setattr__(self, "_attrs", attrs)
                flags = state.get("_flags", {"allows_duplicate_labels": True})
                object.__setattr__(self, "_flags", Flags(self, **flags))

                # set in the order of internal names
                # to avoid definitional recursion
                # e.g. say fill_value needing _mgr to be
                # defined
                meta = set(self._internal_names + self._metadata)
                for k in list(meta):
                    if k in state and k != "_flags":
                        v = state[k]
                        object.__setattr__(self, k, v)

                for k, v in state.items():
                    if k not in meta:
                        object.__setattr__(self, k, v)

            else:
                raise NotImplementedError("Pre-0.12 pickles are no longer supported")
        elif len(state) == 2:
            raise NotImplementedError("Pre-0.12 pickles are no longer supported")

        self._item_cache: dict[Hashable, Series] = {}

    # ----------------------------------------------------------------------
    # Rendering Methods

    def __repr__(self) -> str:
        # string representation based upon iterating over self
        # (since, by definition, `PandasContainers` are iterable)
        prepr = f"[{','.join(map(pprint_thing, self))}]"
        return f"{type(self).__name__}({prepr})"

    @final
    def _repr_latex_(self):
        """
        Returns a LaTeX representation for a particular object.
        Mainly for use with nbconvert (jupyter notebook conversion to pdf).
        """
        if config.get_option("styler.render.repr") == "latex":
            return self.to_latex()
        else:
            return None

    @final
    def _repr_data_resource_(self):
        """
        Not a real Jupyter special repr method, but we use the same
        naming convention.
        """
        if config.get_option("display.html.table_schema"):
            data = self.head(config.get_option("display.max_rows"))

            as_json = data.to_json(orient="table")
            as_json = cast(str, as_json)
            return loads(as_json, object_pairs_hook=collections.OrderedDict)

    # ----------------------------------------------------------------------
    # I/O Methods

    @final
    @deprecate_nonkeyword_arguments(
        version="3.0", allowed_args=["self", "excel_writer"], name="to_excel"
    )
    @doc(
        klass="object",
        storage_options=_shared_docs["storage_options"],
        storage_options_versionadded="1.2.0",
    )
    def to_excel(
        self,
        excel_writer: FilePath | WriteExcelBuffer | ExcelWriter,
        sheet_name: str = "Sheet1",
        na_rep: str = "",
        float_format: str | None = None,
        columns: Sequence[Hashable] | None = None,
        header: Sequence[Hashable] | bool_t = True,
        index: bool_t = True,
        index_label: IndexLabel | None = None,
        startrow: int = 0,
        startcol: int = 0,
        engine: Literal["openpyxl", "xlsxwriter"] | None = None,
        merge_cells: bool_t = True,
        inf_rep: str = "inf",
        freeze_panes: tuple[int, int] | None = None,
        storage_options: StorageOptions | None = None,
        engine_kwargs: dict[str, Any] | None = None,
    ) -> None:
        """
        Write {klass} to an Excel sheet.

        To write a single {klass} to an Excel .xlsx file it is only necessary to
        specify a target file name. To write to multiple sheets it is necessary to
        create an `ExcelWriter` object with a target file name, and specify a sheet
        in the file to write to.

        Multiple sheets may be written to by specifying unique `sheet_name`.
        With all data written to the file it is necessary to save the changes.
        Note that creating an `ExcelWriter` object with a file name that already
        exists will result in the contents of the existing file being erased.

        Parameters
        ----------
        excel_writer : path-like, file-like, or ExcelWriter object
            File path or existing ExcelWriter.
        sheet_name : str, default 'Sheet1'
            Name of sheet which will contain DataFrame.
        na_rep : str, default ''
            Missing data representation.
        float_format : str, optional
            Format string for floating point numbers. For example
            ``float_format="%.2f"`` will format 0.1234 to 0.12.
        columns : sequence or list of str, optional
            Columns to write.
        header : bool or list of str, default True
            Write out the column names. If a list of string is given it is
            assumed to be aliases for the column names.
        index : bool, default True
            Write row names (index).
        index_label : str or sequence, optional
            Column label for index column(s) if desired. If not specified, and
            `header` and `index` are True, then the index names are used. A
            sequence should be given if the DataFrame uses MultiIndex.
        startrow : int, default 0
            Upper left cell row to dump data frame.
        startcol : int, default 0
            Upper left cell column to dump data frame.
        engine : str, optional
            Write engine to use, 'openpyxl' or 'xlsxwriter'. You can also set this
            via the options ``io.excel.xlsx.writer`` or
            ``io.excel.xlsm.writer``.

        merge_cells : bool, default True
            Write MultiIndex and Hierarchical Rows as merged cells.
        inf_rep : str, default 'inf'
            Representation for infinity (there is no native representation for
            infinity in Excel).
        freeze_panes : tuple of int (length 2), optional
            Specifies the one-based bottommost row and rightmost column that
            is to be frozen.
        {storage_options}

            .. versionadded:: {storage_options_versionadded}
        engine_kwargs : dict, optional
            Arbitrary keyword arguments passed to excel engine.

        See Also
        --------
        to_csv : Write DataFrame to a comma-separated values (csv) file.
        ExcelWriter : Class for writing DataFrame objects into excel sheets.
        read_excel : Read an Excel file into a pandas DataFrame.
        read_csv : Read a comma-separated values (csv) file into DataFrame.
        io.formats.style.Styler.to_excel : Add styles to Excel sheet.

        Notes
        -----
        For compatibility with :meth:`~DataFrame.to_csv`,
        to_excel serializes lists and dicts to strings before writing.

        Once a workbook has been saved it is not possible to write further
        data without rewriting the whole workbook.

        Examples
        --------

        Create, write to and save a workbook:

        >>> df1 = pd.DataFrame([['a', 'b'], ['c', 'd']],
        ...                    index=['row 1', 'row 2'],
        ...                    columns=['col 1', 'col 2'])
        >>> df1.to_excel("output.xlsx")  # doctest: +SKIP

        To specify the sheet name:

        >>> df1.to_excel("output.xlsx",
        ...              sheet_name='Sheet_name_1')  # doctest: +SKIP

        If you wish to write to more than one sheet in the workbook, it is
        necessary to specify an ExcelWriter object:

        >>> df2 = df1.copy()
        >>> with pd.ExcelWriter('output.xlsx') as writer:  # doctest: +SKIP
        ...     df1.to_excel(writer, sheet_name='Sheet_name_1')
        ...     df2.to_excel(writer, sheet_name='Sheet_name_2')

        ExcelWriter can also be used to append to an existing Excel file:

        >>> with pd.ExcelWriter('output.xlsx',
        ...                     mode='a') as writer:  # doctest: +SKIP
        ...     df1.to_excel(writer, sheet_name='Sheet_name_3')

        To set the library that is used to write the Excel file,
        you can pass the `engine` keyword (the default engine is
        automatically chosen depending on the file extension):

        >>> df1.to_excel('output1.xlsx', engine='xlsxwriter')  # doctest: +SKIP
        """
        if engine_kwargs is None:
            engine_kwargs = {}

        df = self if isinstance(self, ABCDataFrame) else self.to_frame()

        from pandas.io.formats.excel import ExcelFormatter

        formatter = ExcelFormatter(
            df,
            na_rep=na_rep,
            cols=columns,
            header=header,
            float_format=float_format,
            index=index,
            index_label=index_label,
            merge_cells=merge_cells,
            inf_rep=inf_rep,
        )
        formatter.write(
            excel_writer,
            sheet_name=sheet_name,
            startrow=startrow,
            startcol=startcol,
            freeze_panes=freeze_panes,
            engine=engine,
            storage_options=storage_options,
            engine_kwargs=engine_kwargs,
        )

    @final
    @deprecate_nonkeyword_arguments(
        version="3.0", allowed_args=["self", "path_or_buf"], name="to_json"
    )
    @doc(
        storage_options=_shared_docs["storage_options"],
        compression_options=_shared_docs["compression_options"] % "path_or_buf",
    )
    def to_json(
        self,
        path_or_buf: FilePath | WriteBuffer[bytes] | WriteBuffer[str] | None = None,
        orient: Literal["split", "records", "index", "table", "columns", "values"]
        | None = None,
        date_format: str | None = None,
        double_precision: int = 10,
        force_ascii: bool_t = True,
        date_unit: TimeUnit = "ms",
        default_handler: Callable[[Any], JSONSerializable] | None = None,
        lines: bool_t = False,
        compression: CompressionOptions = "infer",
        index: bool_t | None = None,
        indent: int | None = None,
        storage_options: StorageOptions | None = None,
        mode: Literal["a", "w"] = "w",
    ) -> str | None:
        """
        Convert the object to a JSON string.

        Note NaN's and None will be converted to null and datetime objects
        will be converted to UNIX timestamps.

        Parameters
        ----------
        path_or_buf : str, path object, file-like object, or None, default None
            String, path object (implementing os.PathLike[str]), or file-like
            object implementing a write() function. If None, the result is
            returned as a string.
        orient : str
            Indication of expected JSON string format.

            * Series:

                - default is 'index'
                - allowed values are: {{'split', 'records', 'index', 'table'}}.

            * DataFrame:

                - default is 'columns'
                - allowed values are: {{'split', 'records', 'index', 'columns',
                  'values', 'table'}}.

            * The format of the JSON string:

                - 'split' : dict like {{'index' -> [index], 'columns' -> [columns],
                  'data' -> [values]}}
                - 'records' : list like [{{column -> value}}, ... , {{column -> value}}]
                - 'index' : dict like {{index -> {{column -> value}}}}
                - 'columns' : dict like {{column -> {{index -> value}}}}
                - 'values' : just the values array
                - 'table' : dict like {{'schema': {{schema}}, 'data': {{data}}}}

                Describing the data, where data component is like ``orient='records'``.

        date_format : {{None, 'epoch', 'iso'}}
            Type of date conversion. 'epoch' = epoch milliseconds,
            'iso' = ISO8601. The default depends on the `orient`. For
            ``orient='table'``, the default is 'iso'. For all other orients,
            the default is 'epoch'.
        double_precision : int, default 10
            The number of decimal places to use when encoding
            floating point values. The possible maximal value is 15.
            Passing double_precision greater than 15 will raise a ValueError.
        force_ascii : bool, default True
            Force encoded string to be ASCII.
        date_unit : str, default 'ms' (milliseconds)
            The time unit to encode to, governs timestamp and ISO8601
            precision.  One of 's', 'ms', 'us', 'ns' for second, millisecond,
            microsecond, and nanosecond respectively.
        default_handler : callable, default None
            Handler to call if object cannot otherwise be converted to a
            suitable format for JSON. Should receive a single argument which is
            the object to convert and return a serialisable object.
        lines : bool, default False
            If 'orient' is 'records' write out line-delimited json format. Will
            throw ValueError if incorrect 'orient' since others are not
            list-like.
        {compression_options}

            .. versionchanged:: 1.4.0 Zstandard support.

        index : bool or None, default None
            The index is only used when 'orient' is 'split', 'index', 'column',
            or 'table'. Of these, 'index' and 'column' do not support
            `index=False`.

        indent : int, optional
           Length of whitespace used to indent each record.

        {storage_options}

        mode : str, default 'w' (writing)
            Specify the IO mode for output when supplying a path_or_buf.
            Accepted args are 'w' (writing) and 'a' (append) only.
            mode='a' is only supported when lines is True and orient is 'records'.

        Returns
        -------
        None or str
            If path_or_buf is None, returns the resulting json format as a
            string. Otherwise returns None.

        See Also
        --------
        read_json : Convert a JSON string to pandas object.

        Notes
        -----
        The behavior of ``indent=0`` varies from the stdlib, which does not
        indent the output but does insert newlines. Currently, ``indent=0``
        and the default ``indent=None`` are equivalent in pandas, though this
        may change in a future release.

        ``orient='table'`` contains a 'pandas_version' field under 'schema'.
        This stores the version of `pandas` used in the latest revision of the
        schema.

        Examples
        --------
        >>> from json import loads, dumps
        >>> df = pd.DataFrame(
        ...     [["a", "b"], ["c", "d"]],
        ...     index=["row 1", "row 2"],
        ...     columns=["col 1", "col 2"],
        ... )

        >>> result = df.to_json(orient="split")
        >>> parsed = loads(result)
        >>> dumps(parsed, indent=4)  # doctest: +SKIP
        {{
            "columns": [
                "col 1",
                "col 2"
            ],
            "index": [
                "row 1",
                "row 2"
            ],
            "data": [
                [
                    "a",
                    "b"
                ],
                [
                    "c",
                    "d"
                ]
            ]
        }}

        Encoding/decoding a Dataframe using ``'records'`` formatted JSON.
        Note that index labels are not preserved with this encoding.

        >>> result = df.to_json(orient="records")
        >>> parsed = loads(result)
        >>> dumps(parsed, indent=4)  # doctest: +SKIP
        [
            {{
                "col 1": "a",
                "col 2": "b"
            }},
            {{
                "col 1": "c",
                "col 2": "d"
            }}
        ]

        Encoding/decoding a Dataframe using ``'index'`` formatted JSON:

        >>> result = df.to_json(orient="index")
        >>> parsed = loads(result)
        >>> dumps(parsed, indent=4)  # doctest: +SKIP
        {{
            "row 1": {{
                "col 1": "a",
                "col 2": "b"
            }},
            "row 2": {{
                "col 1": "c",
                "col 2": "d"
            }}
        }}

        Encoding/decoding a Dataframe using ``'columns'`` formatted JSON:

        >>> result = df.to_json(orient="columns")
        >>> parsed = loads(result)
        >>> dumps(parsed, indent=4)  # doctest: +SKIP
        {{
            "col 1": {{
                "row 1": "a",
                "row 2": "c"
            }},
            "col 2": {{
                "row 1": "b",
                "row 2": "d"
            }}
        }}

        Encoding/decoding a Dataframe using ``'values'`` formatted JSON:

        >>> result = df.to_json(orient="values")
        >>> parsed = loads(result)
        >>> dumps(parsed, indent=4)  # doctest: +SKIP
        [
            [
                "a",
                "b"
            ],
            [
                "c",
                "d"
            ]
        ]

        Encoding with Table Schema:

        >>> result = df.to_json(orient="table")
        >>> parsed = loads(result)
        >>> dumps(parsed, indent=4)  # doctest: +SKIP
        {{
            "schema": {{
                "fields": [
                    {{
                        "name": "index",
                        "type": "string"
                    }},
                    {{
                        "name": "col 1",
                        "type": "string"
                    }},
                    {{
                        "name": "col 2",
                        "type": "string"
                    }}
                ],
                "primaryKey": [
                    "index"
                ],
                "pandas_version": "1.4.0"
            }},
            "data": [
                {{
                    "index": "row 1",
                    "col 1": "a",
                    "col 2": "b"
                }},
                {{
                    "index": "row 2",
                    "col 1": "c",
                    "col 2": "d"
                }}
            ]
        }}
        """
        from pandas.io import json

        if date_format is None and orient == "table":
            date_format = "iso"
        elif date_format is None:
            date_format = "epoch"

        config.is_nonnegative_int(indent)
        indent = indent or 0

        return json.to_json(
            path_or_buf=path_or_buf,
            obj=self,
            orient=orient,
            date_format=date_format,
            double_precision=double_precision,
            force_ascii=force_ascii,
            date_unit=date_unit,
            default_handler=default_handler,
            lines=lines,
            compression=compression,
            index=index,
            indent=indent,
            storage_options=storage_options,
            mode=mode,
        )

    @final
    @deprecate_nonkeyword_arguments(
        version="3.0", allowed_args=["self", "path_or_buf"], name="to_hdf"
    )
    def to_hdf(
        self,
        path_or_buf: FilePath | HDFStore,
        key: str,
        mode: Literal["a", "w", "r+"] = "a",
        complevel: int | None = None,
        complib: Literal["zlib", "lzo", "bzip2", "blosc"] | None = None,
        append: bool_t = False,
        format: Literal["fixed", "table"] | None = None,
        index: bool_t = True,
        min_itemsize: int | dict[str, int] | None = None,
        nan_rep=None,
        dropna: bool_t | None = None,
        data_columns: Literal[True] | list[str] | None = None,
        errors: OpenFileErrors = "strict",
        encoding: str = "UTF-8",
    ) -> None:
        """
        Write the contained data to an HDF5 file using HDFStore.

        Hierarchical Data Format (HDF) is self-describing, allowing an
        application to interpret the structure and contents of a file with
        no outside information. One HDF file can hold a mix of related objects
        which can be accessed as a group or as individual objects.

        In order to add another DataFrame or Series to an existing HDF file
        please use append mode and a different a key.

        .. warning::

           One can store a subclass of ``DataFrame`` or ``Series`` to HDF5,
           but the type of the subclass is lost upon storing.

        For more information see the :ref:`user guide <io.hdf5>`.

        Parameters
        ----------
        path_or_buf : str or pandas.HDFStore
            File path or HDFStore object.
        key : str
            Identifier for the group in the store.
        mode : {'a', 'w', 'r+'}, default 'a'
            Mode to open file:

            - 'w': write, a new file is created (an existing file with
              the same name would be deleted).
            - 'a': append, an existing file is opened for reading and
              writing, and if the file does not exist it is created.
            - 'r+': similar to 'a', but the file must already exist.
        complevel : {0-9}, default None
            Specifies a compression level for data.
            A value of 0 or None disables compression.
        complib : {'zlib', 'lzo', 'bzip2', 'blosc'}, default 'zlib'
            Specifies the compression library to be used.
            These additional compressors for Blosc are supported
            (default if no compressor specified: 'blosc:blosclz'):
            {'blosc:blosclz', 'blosc:lz4', 'blosc:lz4hc', 'blosc:snappy',
            'blosc:zlib', 'blosc:zstd'}.
            Specifying a compression library which is not available issues
            a ValueError.
        append : bool, default False
            For Table formats, append the input data to the existing.
        format : {'fixed', 'table', None}, default 'fixed'
            Possible values:

            - 'fixed': Fixed format. Fast writing/reading. Not-appendable,
              nor searchable.
            - 'table': Table format. Write as a PyTables Table structure
              which may perform worse but allow more flexible operations
              like searching / selecting subsets of the data.
            - If None, pd.get_option('io.hdf.default_format') is checked,
              followed by fallback to "fixed".
        index : bool, default True
            Write DataFrame index as a column.
        min_itemsize : dict or int, optional
            Map column names to minimum string sizes for columns.
        nan_rep : Any, optional
            How to represent null values as str.
            Not allowed with append=True.
        dropna : bool, default False, optional
            Remove missing values.
        data_columns : list of columns or True, optional
            List of columns to create as indexed data columns for on-disk
            queries, or True to use all columns. By default only the axes
            of the object are indexed. See
            :ref:`Query via data columns<io.hdf5-query-data-columns>`. for
            more information.
            Applicable only to format='table'.
        errors : str, default 'strict'
            Specifies how encoding and decoding errors are to be handled.
            See the errors argument for :func:`open` for a full list
            of options.
        encoding : str, default "UTF-8"

        See Also
        --------
        read_hdf : Read from HDF file.
        DataFrame.to_orc : Write a DataFrame to the binary orc format.
        DataFrame.to_parquet : Write a DataFrame to the binary parquet format.
        DataFrame.to_sql : Write to a SQL table.
        DataFrame.to_feather : Write out feather-format for DataFrames.
        DataFrame.to_csv : Write out to a csv file.

        Examples
        --------
        >>> df = pd.DataFrame({'A': [1, 2, 3], 'B': [4, 5, 6]},
        ...                   index=['a', 'b', 'c'])  # doctest: +SKIP
        >>> df.to_hdf('data.h5', key='df', mode='w')  # doctest: +SKIP

        We can add another object to the same file:

        >>> s = pd.Series([1, 2, 3, 4])  # doctest: +SKIP
        >>> s.to_hdf('data.h5', key='s')  # doctest: +SKIP

        Reading from HDF file:

        >>> pd.read_hdf('data.h5', 'df')  # doctest: +SKIP
        A  B
        a  1  4
        b  2  5
        c  3  6
        >>> pd.read_hdf('data.h5', 's')  # doctest: +SKIP
        0    1
        1    2
        2    3
        3    4
        dtype: int64
        """
        from pandas.io import pytables

        # Argument 3 to "to_hdf" has incompatible type "NDFrame"; expected
        # "Union[DataFrame, Series]" [arg-type]
        pytables.to_hdf(
            path_or_buf,
            key,
            self,  # type: ignore[arg-type]
            mode=mode,
            complevel=complevel,
            complib=complib,
            append=append,
            format=format,
            index=index,
            min_itemsize=min_itemsize,
            nan_rep=nan_rep,
            dropna=dropna,
            data_columns=data_columns,
            errors=errors,
            encoding=encoding,
        )

    @final
    @deprecate_nonkeyword_arguments(
        version="3.0", allowed_args=["self", "name", "con"], name="to_sql"
    )
    def to_sql(
        self,
        name: str,
        con,
        schema: str | None = None,
        if_exists: Literal["fail", "replace", "append"] = "fail",
        index: bool_t = True,
        index_label: IndexLabel | None = None,
        chunksize: int | None = None,
        dtype: DtypeArg | None = None,
        method: Literal["multi"] | Callable | None = None,
    ) -> int | None:
        """
        Write records stored in a DataFrame to a SQL database.

        Databases supported by SQLAlchemy [1]_ are supported. Tables can be
        newly created, appended to, or overwritten.

        Parameters
        ----------
        name : str
            Name of SQL table.
        con : sqlalchemy.engine.(Engine or Connection) or sqlite3.Connection
            Using SQLAlchemy makes it possible to use any DB supported by that
            library. Legacy support is provided for sqlite3.Connection objects. The user
            is responsible for engine disposal and connection closure for the SQLAlchemy
            connectable. See `here \
                <https://docs.sqlalchemy.org/en/20/core/connections.html>`_.
            If passing a sqlalchemy.engine.Connection which is already in a transaction,
            the transaction will not be committed.  If passing a sqlite3.Connection,
            it will not be possible to roll back the record insertion.

        schema : str, optional
            Specify the schema (if database flavor supports this). If None, use
            default schema.
        if_exists : {'fail', 'replace', 'append'}, default 'fail'
            How to behave if the table already exists.

            * fail: Raise a ValueError.
            * replace: Drop the table before inserting new values.
            * append: Insert new values to the existing table.

        index : bool, default True
            Write DataFrame index as a column. Uses `index_label` as the column
            name in the table. Creates a table index for this column.
        index_label : str or sequence, default None
            Column label for index column(s). If None is given (default) and
            `index` is True, then the index names are used.
            A sequence should be given if the DataFrame uses MultiIndex.
        chunksize : int, optional
            Specify the number of rows in each batch to be written at a time.
            By default, all rows will be written at once.
        dtype : dict or scalar, optional
            Specifying the datatype for columns. If a dictionary is used, the
            keys should be the column names and the values should be the
            SQLAlchemy types or strings for the sqlite3 legacy mode. If a
            scalar is provided, it will be applied to all columns.
        method : {None, 'multi', callable}, optional
            Controls the SQL insertion clause used:

            * None : Uses standard SQL ``INSERT`` clause (one per row).
            * 'multi': Pass multiple values in a single ``INSERT`` clause.
            * callable with signature ``(pd_table, conn, keys, data_iter)``.

            Details and a sample callable implementation can be found in the
            section :ref:`insert method <io.sql.method>`.

        Returns
        -------
        None or int
            Number of rows affected by to_sql. None is returned if the callable
            passed into ``method`` does not return an integer number of rows.

            The number of returned rows affected is the sum of the ``rowcount``
            attribute of ``sqlite3.Cursor`` or SQLAlchemy connectable which may not
            reflect the exact number of written rows as stipulated in the
            `sqlite3 <https://docs.python.org/3/library/sqlite3.html#sqlite3.Cursor.rowcount>`__ or
            `SQLAlchemy <https://docs.sqlalchemy.org/en/20/core/connections.html#sqlalchemy.engine.CursorResult.rowcount>`__.

            .. versionadded:: 1.4.0

        Raises
        ------
        ValueError
            When the table already exists and `if_exists` is 'fail' (the
            default).

        See Also
        --------
        read_sql : Read a DataFrame from a table.

        Notes
        -----
        Timezone aware datetime columns will be written as
        ``Timestamp with timezone`` type with SQLAlchemy if supported by the
        database. Otherwise, the datetimes will be stored as timezone unaware
        timestamps local to the original timezone.

        Not all datastores support ``method="multi"``. Oracle, for example,
        does not support multi-value insert.

        References
        ----------
        .. [1] https://docs.sqlalchemy.org
        .. [2] https://www.python.org/dev/peps/pep-0249/

        Examples
        --------
        Create an in-memory SQLite database.

        >>> from sqlalchemy import create_engine
        >>> engine = create_engine('sqlite://', echo=False)

        Create a table from scratch with 3 rows.

        >>> df = pd.DataFrame({'name' : ['User 1', 'User 2', 'User 3']})
        >>> df
             name
        0  User 1
        1  User 2
        2  User 3

        >>> df.to_sql(name='users', con=engine)
        3
        >>> from sqlalchemy import text
        >>> with engine.connect() as conn:
        ...    conn.execute(text("SELECT * FROM users")).fetchall()
        [(0, 'User 1'), (1, 'User 2'), (2, 'User 3')]

        An `sqlalchemy.engine.Connection` can also be passed to `con`:

        >>> with engine.begin() as connection:
        ...     df1 = pd.DataFrame({'name' : ['User 4', 'User 5']})
        ...     df1.to_sql(name='users', con=connection, if_exists='append')
        2

        This is allowed to support operations that require that the same
        DBAPI connection is used for the entire operation.

        >>> df2 = pd.DataFrame({'name' : ['User 6', 'User 7']})
        >>> df2.to_sql(name='users', con=engine, if_exists='append')
        2
        >>> with engine.connect() as conn:
        ...    conn.execute(text("SELECT * FROM users")).fetchall()
        [(0, 'User 1'), (1, 'User 2'), (2, 'User 3'),
         (0, 'User 4'), (1, 'User 5'), (0, 'User 6'),
         (1, 'User 7')]

        Overwrite the table with just ``df2``.

        >>> df2.to_sql(name='users', con=engine, if_exists='replace',
        ...            index_label='id')
        2
        >>> with engine.connect() as conn:
        ...    conn.execute(text("SELECT * FROM users")).fetchall()
        [(0, 'User 6'), (1, 'User 7')]

        Use ``method`` to define a callable insertion method to do nothing
        if there's a primary key conflict on a table in a PostgreSQL database.

        >>> from sqlalchemy.dialects.postgresql import insert
        >>> def insert_on_conflict_nothing(table, conn, keys, data_iter):
        ...     # "a" is the primary key in "conflict_table"
        ...     data = [dict(zip(keys, row)) for row in data_iter]
        ...     stmt = insert(table.table).values(data).on_conflict_do_nothing(index_elements=["a"])
        ...     result = conn.execute(stmt)
        ...     return result.rowcount
        >>> df_conflict.to_sql(name="conflict_table", con=conn, if_exists="append", method=insert_on_conflict_nothing)  # doctest: +SKIP
        0

        For MySQL, a callable to update columns ``b`` and ``c`` if there's a conflict
        on a primary key.

        >>> from sqlalchemy.dialects.mysql import insert
        >>> def insert_on_conflict_update(table, conn, keys, data_iter):
        ...     # update columns "b" and "c" on primary key conflict
        ...     data = [dict(zip(keys, row)) for row in data_iter]
        ...     stmt = (
        ...         insert(table.table)
        ...         .values(data)
        ...     )
        ...     stmt = stmt.on_duplicate_key_update(b=stmt.inserted.b, c=stmt.inserted.c)
        ...     result = conn.execute(stmt)
        ...     return result.rowcount
        >>> df_conflict.to_sql(name="conflict_table", con=conn, if_exists="append", method=insert_on_conflict_update)  # doctest: +SKIP
        2

        Specify the dtype (especially useful for integers with missing values).
        Notice that while pandas is forced to store the data as floating point,
        the database supports nullable integers. When fetching the data with
        Python, we get back integer scalars.

        >>> df = pd.DataFrame({"A": [1, None, 2]})
        >>> df
             A
        0  1.0
        1  NaN
        2  2.0

        >>> from sqlalchemy.types import Integer
        >>> df.to_sql(name='integers', con=engine, index=False,
        ...           dtype={"A": Integer()})
        3

        >>> with engine.connect() as conn:
        ...   conn.execute(text("SELECT * FROM integers")).fetchall()
        [(1,), (None,), (2,)]
        """  # noqa: E501
        from pandas.io import sql

        return sql.to_sql(
            self,
            name,
            con,
            schema=schema,
            if_exists=if_exists,
            index=index,
            index_label=index_label,
            chunksize=chunksize,
            dtype=dtype,
            method=method,
        )

    @final
    @deprecate_nonkeyword_arguments(
        version="3.0", allowed_args=["self", "path"], name="to_pickle"
    )
    @doc(
        storage_options=_shared_docs["storage_options"],
        compression_options=_shared_docs["compression_options"] % "path",
    )
    def to_pickle(
        self,
        path: FilePath | WriteBuffer[bytes],
        compression: CompressionOptions = "infer",
        protocol: int = pickle.HIGHEST_PROTOCOL,
        storage_options: StorageOptions | None = None,
    ) -> None:
        """
        Pickle (serialize) object to file.

        Parameters
        ----------
        path : str, path object, or file-like object
            String, path object (implementing ``os.PathLike[str]``), or file-like
            object implementing a binary ``write()`` function. File path where
            the pickled object will be stored.
        {compression_options}
        protocol : int
            Int which indicates which protocol should be used by the pickler,
            default HIGHEST_PROTOCOL (see [1]_ paragraph 12.1.2). The possible
            values are 0, 1, 2, 3, 4, 5. A negative value for the protocol
            parameter is equivalent to setting its value to HIGHEST_PROTOCOL.

            .. [1] https://docs.python.org/3/library/pickle.html.

        {storage_options}

        See Also
        --------
        read_pickle : Load pickled pandas object (or any object) from file.
        DataFrame.to_hdf : Write DataFrame to an HDF5 file.
        DataFrame.to_sql : Write DataFrame to a SQL database.
        DataFrame.to_parquet : Write a DataFrame to the binary parquet format.

        Examples
        --------
        >>> original_df = pd.DataFrame({{"foo": range(5), "bar": range(5, 10)}})  # doctest: +SKIP
        >>> original_df  # doctest: +SKIP
           foo  bar
        0    0    5
        1    1    6
        2    2    7
        3    3    8
        4    4    9
        >>> original_df.to_pickle("./dummy.pkl")  # doctest: +SKIP

        >>> unpickled_df = pd.read_pickle("./dummy.pkl")  # doctest: +SKIP
        >>> unpickled_df  # doctest: +SKIP
           foo  bar
        0    0    5
        1    1    6
        2    2    7
        3    3    8
        4    4    9
        """  # noqa: E501
        from pandas.io.pickle import to_pickle

        to_pickle(
            self,
            path,
            compression=compression,
            protocol=protocol,
            storage_options=storage_options,
        )

    @final
    @deprecate_nonkeyword_arguments(
        version="3.0", allowed_args=["self"], name="to_clipboard"
    )
    def to_clipboard(
        self, excel: bool_t = True, sep: str | None = None, **kwargs
    ) -> None:
        r"""
        Copy object to the system clipboard.

        Write a text representation of object to the system clipboard.
        This can be pasted into Excel, for example.

        Parameters
        ----------
        excel : bool, default True
            Produce output in a csv format for easy pasting into excel.

            - True, use the provided separator for csv pasting.
            - False, write a string representation of the object to the clipboard.

        sep : str, default ``'\t'``
            Field delimiter.
        **kwargs
            These parameters will be passed to DataFrame.to_csv.

        See Also
        --------
        DataFrame.to_csv : Write a DataFrame to a comma-separated values
            (csv) file.
        read_clipboard : Read text from clipboard and pass to read_csv.

        Notes
        -----
        Requirements for your platform.

          - Linux : `xclip`, or `xsel` (with `PyQt4` modules)
          - Windows : none
          - macOS : none

        This method uses the processes developed for the package `pyperclip`. A
        solution to render any output string format is given in the examples.

        Examples
        --------
        Copy the contents of a DataFrame to the clipboard.

        >>> df = pd.DataFrame([[1, 2, 3], [4, 5, 6]], columns=['A', 'B', 'C'])

        >>> df.to_clipboard(sep=',')  # doctest: +SKIP
        ... # Wrote the following to the system clipboard:
        ... # ,A,B,C
        ... # 0,1,2,3
        ... # 1,4,5,6

        We can omit the index by passing the keyword `index` and setting
        it to false.

        >>> df.to_clipboard(sep=',', index=False)  # doctest: +SKIP
        ... # Wrote the following to the system clipboard:
        ... # A,B,C
        ... # 1,2,3
        ... # 4,5,6

        Using the original `pyperclip` package for any string output format.

        .. code-block:: python

           import pyperclip
           html = df.style.to_html()
           pyperclip.copy(html)
        """
        from pandas.io import clipboards

        clipboards.to_clipboard(self, excel=excel, sep=sep, **kwargs)

    @final
    def to_xarray(self):
        """
        Return an xarray object from the pandas object.

        Returns
        -------
        xarray.DataArray or xarray.Dataset
            Data in the pandas structure converted to Dataset if the object is
            a DataFrame, or a DataArray if the object is a Series.

        See Also
        --------
        DataFrame.to_hdf : Write DataFrame to an HDF5 file.
        DataFrame.to_parquet : Write a DataFrame to the binary parquet format.

        Notes
        -----
        See the `xarray docs <https://xarray.pydata.org/en/stable/>`__

        Examples
        --------
        >>> df = pd.DataFrame([('falcon', 'bird', 389.0, 2),
        ...                    ('parrot', 'bird', 24.0, 2),
        ...                    ('lion', 'mammal', 80.5, 4),
        ...                    ('monkey', 'mammal', np.nan, 4)],
        ...                   columns=['name', 'class', 'max_speed',
        ...                            'num_legs'])
        >>> df
             name   class  max_speed  num_legs
        0  falcon    bird      389.0         2
        1  parrot    bird       24.0         2
        2    lion  mammal       80.5         4
        3  monkey  mammal        NaN         4

        >>> df.to_xarray()  # doctest: +SKIP
        <xarray.Dataset>
        Dimensions:    (index: 4)
        Coordinates:
          * index      (index) int64 32B 0 1 2 3
        Data variables:
            name       (index) object 32B 'falcon' 'parrot' 'lion' 'monkey'
            class      (index) object 32B 'bird' 'bird' 'mammal' 'mammal'
            max_speed  (index) float64 32B 389.0 24.0 80.5 nan
            num_legs   (index) int64 32B 2 2 4 4

        >>> df['max_speed'].to_xarray()  # doctest: +SKIP
        <xarray.DataArray 'max_speed' (index: 4)>
        array([389. ,  24. ,  80.5,   nan])
        Coordinates:
          * index    (index) int64 0 1 2 3

        >>> dates = pd.to_datetime(['2018-01-01', '2018-01-01',
        ...                         '2018-01-02', '2018-01-02'])
        >>> df_multiindex = pd.DataFrame({'date': dates,
        ...                               'animal': ['falcon', 'parrot',
        ...                                          'falcon', 'parrot'],
        ...                               'speed': [350, 18, 361, 15]})
        >>> df_multiindex = df_multiindex.set_index(['date', 'animal'])

        >>> df_multiindex
                           speed
        date       animal
        2018-01-01 falcon    350
                   parrot     18
        2018-01-02 falcon    361
                   parrot     15

        >>> df_multiindex.to_xarray()  # doctest: +SKIP
        <xarray.Dataset>
        Dimensions:  (date: 2, animal: 2)
        Coordinates:
          * date     (date) datetime64[ns] 2018-01-01 2018-01-02
          * animal   (animal) object 'falcon' 'parrot'
        Data variables:
            speed    (date, animal) int64 350 18 361 15
        """
        xarray = import_optional_dependency("xarray")

        if self.ndim == 1:
            return xarray.DataArray.from_series(self)
        else:
            return xarray.Dataset.from_dataframe(self)

    @overload
    def to_latex(
        self,
        buf: None = ...,
        columns: Sequence[Hashable] | None = ...,
        header: bool_t | SequenceNotStr[str] = ...,
        index: bool_t = ...,
        na_rep: str = ...,
        formatters: FormattersType | None = ...,
        float_format: FloatFormatType | None = ...,
        sparsify: bool_t | None = ...,
        index_names: bool_t = ...,
        bold_rows: bool_t = ...,
        column_format: str | None = ...,
        longtable: bool_t | None = ...,
        escape: bool_t | None = ...,
        encoding: str | None = ...,
        decimal: str = ...,
        multicolumn: bool_t | None = ...,
        multicolumn_format: str | None = ...,
        multirow: bool_t | None = ...,
        caption: str | tuple[str, str] | None = ...,
        label: str | None = ...,
        position: str | None = ...,
    ) -> str:
        ...

    @overload
    def to_latex(
        self,
        buf: FilePath | WriteBuffer[str],
        columns: Sequence[Hashable] | None = ...,
        header: bool_t | SequenceNotStr[str] = ...,
        index: bool_t = ...,
        na_rep: str = ...,
        formatters: FormattersType | None = ...,
        float_format: FloatFormatType | None = ...,
        sparsify: bool_t | None = ...,
        index_names: bool_t = ...,
        bold_rows: bool_t = ...,
        column_format: str | None = ...,
        longtable: bool_t | None = ...,
        escape: bool_t | None = ...,
        encoding: str | None = ...,
        decimal: str = ...,
        multicolumn: bool_t | None = ...,
        multicolumn_format: str | None = ...,
        multirow: bool_t | None = ...,
        caption: str | tuple[str, str] | None = ...,
        label: str | None = ...,
        position: str | None = ...,
    ) -> None:
        ...

    @final
    @deprecate_nonkeyword_arguments(
        version="3.0", allowed_args=["self", "buf"], name="to_latex"
    )
    def to_latex(
        self,
        buf: FilePath | WriteBuffer[str] | None = None,
        columns: Sequence[Hashable] | None = None,
        header: bool_t | SequenceNotStr[str] = True,
        index: bool_t = True,
        na_rep: str = "NaN",
        formatters: FormattersType | None = None,
        float_format: FloatFormatType | None = None,
        sparsify: bool_t | None = None,
        index_names: bool_t = True,
        bold_rows: bool_t = False,
        column_format: str | None = None,
        longtable: bool_t | None = None,
        escape: bool_t | None = None,
        encoding: str | None = None,
        decimal: str = ".",
        multicolumn: bool_t | None = None,
        multicolumn_format: str | None = None,
        multirow: bool_t | None = None,
        caption: str | tuple[str, str] | None = None,
        label: str | None = None,
        position: str | None = None,
    ) -> str | None:
        r"""
        Render object to a LaTeX tabular, longtable, or nested table.

        Requires ``\usepackage{{booktabs}}``.  The output can be copy/pasted
        into a main LaTeX document or read from an external file
        with ``\input{{table.tex}}``.

        .. versionchanged:: 2.0.0
           Refactored to use the Styler implementation via jinja2 templating.

        Parameters
        ----------
        buf : str, Path or StringIO-like, optional, default None
            Buffer to write to. If None, the output is returned as a string.
        columns : list of label, optional
            The subset of columns to write. Writes all columns by default.
        header : bool or list of str, default True
            Write out the column names. If a list of strings is given,
            it is assumed to be aliases for the column names.
        index : bool, default True
            Write row names (index).
        na_rep : str, default 'NaN'
            Missing data representation.
        formatters : list of functions or dict of {{str: function}}, optional
            Formatter functions to apply to columns' elements by position or
            name. The result of each function must be a unicode string.
            List must be of length equal to the number of columns.
        float_format : one-parameter function or str, optional, default None
            Formatter for floating point numbers. For example
            ``float_format="%.2f"`` and ``float_format="{{:0.2f}}".format`` will
            both result in 0.1234 being formatted as 0.12.
        sparsify : bool, optional
            Set to False for a DataFrame with a hierarchical index to print
            every multiindex key at each row. By default, the value will be
            read from the config module.
        index_names : bool, default True
            Prints the names of the indexes.
        bold_rows : bool, default False
            Make the row labels bold in the output.
        column_format : str, optional
            The columns format as specified in `LaTeX table format
            <https://en.wikibooks.org/wiki/LaTeX/Tables>`__ e.g. 'rcl' for 3
            columns. By default, 'l' will be used for all columns except
            columns of numbers, which default to 'r'.
        longtable : bool, optional
            Use a longtable environment instead of tabular. Requires
            adding a \usepackage{{longtable}} to your LaTeX preamble.
            By default, the value will be read from the pandas config
            module, and set to `True` if the option ``styler.latex.environment`` is
            `"longtable"`.

            .. versionchanged:: 2.0.0
               The pandas option affecting this argument has changed.
        escape : bool, optional
            By default, the value will be read from the pandas config
            module and set to `True` if the option ``styler.format.escape`` is
            `"latex"`. When set to False prevents from escaping latex special
            characters in column names.

            .. versionchanged:: 2.0.0
               The pandas option affecting this argument has changed, as has the
               default value to `False`.
        encoding : str, optional
            A string representing the encoding to use in the output file,
            defaults to 'utf-8'.
        decimal : str, default '.'
            Character recognized as decimal separator, e.g. ',' in Europe.
        multicolumn : bool, default True
            Use \multicolumn to enhance MultiIndex columns.
            The default will be read from the config module, and is set
            as the option ``styler.sparse.columns``.

            .. versionchanged:: 2.0.0
               The pandas option affecting this argument has changed.
        multicolumn_format : str, default 'r'
            The alignment for multicolumns, similar to `column_format`
            The default will be read from the config module, and is set as the option
            ``styler.latex.multicol_align``.

            .. versionchanged:: 2.0.0
               The pandas option affecting this argument has changed, as has the
               default value to "r".
        multirow : bool, default True
            Use \multirow to enhance MultiIndex rows. Requires adding a
            \usepackage{{multirow}} to your LaTeX preamble. Will print
            centered labels (instead of top-aligned) across the contained
            rows, separating groups via clines. The default will be read
            from the pandas config module, and is set as the option
            ``styler.sparse.index``.

            .. versionchanged:: 2.0.0
               The pandas option affecting this argument has changed, as has the
               default value to `True`.
        caption : str or tuple, optional
            Tuple (full_caption, short_caption),
            which results in ``\caption[short_caption]{{full_caption}}``;
            if a single string is passed, no short caption will be set.
        label : str, optional
            The LaTeX label to be placed inside ``\label{{}}`` in the output.
            This is used with ``\ref{{}}`` in the main ``.tex`` file.

        position : str, optional
            The LaTeX positional argument for tables, to be placed after
            ``\begin{{}}`` in the output.

        Returns
        -------
        str or None
            If buf is None, returns the result as a string. Otherwise returns None.

        See Also
        --------
        io.formats.style.Styler.to_latex : Render a DataFrame to LaTeX
            with conditional formatting.
        DataFrame.to_string : Render a DataFrame to a console-friendly
            tabular output.
        DataFrame.to_html : Render a DataFrame as an HTML table.

        Notes
        -----
        As of v2.0.0 this method has changed to use the Styler implementation as
        part of :meth:`.Styler.to_latex` via ``jinja2`` templating. This means
        that ``jinja2`` is a requirement, and needs to be installed, for this method
        to function. It is advised that users switch to using Styler, since that
        implementation is more frequently updated and contains much more
        flexibility with the output.

        Examples
        --------
        Convert a general DataFrame to LaTeX with formatting:

        >>> df = pd.DataFrame(dict(name=['Raphael', 'Donatello'],
        ...                        age=[26, 45],
        ...                        height=[181.23, 177.65]))
        >>> print(df.to_latex(index=False,
        ...                   formatters={"name": str.upper},
        ...                   float_format="{:.1f}".format,
        ... ))  # doctest: +SKIP
        \begin{tabular}{lrr}
        \toprule
        name & age & height \\
        \midrule
        RAPHAEL & 26 & 181.2 \\
        DONATELLO & 45 & 177.7 \\
        \bottomrule
        \end{tabular}
        """
        # Get defaults from the pandas config
        if self.ndim == 1:
            self = self.to_frame()
        if longtable is None:
            longtable = config.get_option("styler.latex.environment") == "longtable"
        if escape is None:
            escape = config.get_option("styler.format.escape") == "latex"
        if multicolumn is None:
            multicolumn = config.get_option("styler.sparse.columns")
        if multicolumn_format is None:
            multicolumn_format = config.get_option("styler.latex.multicol_align")
        if multirow is None:
            multirow = config.get_option("styler.sparse.index")

        if column_format is not None and not isinstance(column_format, str):
            raise ValueError("`column_format` must be str or unicode")
        length = len(self.columns) if columns is None else len(columns)
        if isinstance(header, (list, tuple)) and len(header) != length:
            raise ValueError(f"Writing {length} cols but got {len(header)} aliases")

        # Refactor formatters/float_format/decimal/na_rep/escape to Styler structure
        base_format_ = {
            "na_rep": na_rep,
            "escape": "latex" if escape else None,
            "decimal": decimal,
        }
        index_format_: dict[str, Any] = {"axis": 0, **base_format_}
        column_format_: dict[str, Any] = {"axis": 1, **base_format_}

        if isinstance(float_format, str):
            float_format_: Callable | None = lambda x: float_format % x
        else:
            float_format_ = float_format

        def _wrap(x, alt_format_):
            if isinstance(x, (float, complex)) and float_format_ is not None:
                return float_format_(x)
            else:
                return alt_format_(x)

        formatters_: list | tuple | dict | Callable | None = None
        if isinstance(formatters, list):
            formatters_ = {
                c: partial(_wrap, alt_format_=formatters[i])
                for i, c in enumerate(self.columns)
            }
        elif isinstance(formatters, dict):
            index_formatter = formatters.pop("__index__", None)
            column_formatter = formatters.pop("__columns__", None)
            if index_formatter is not None:
                index_format_.update({"formatter": index_formatter})
            if column_formatter is not None:
                column_format_.update({"formatter": column_formatter})

            formatters_ = formatters
            float_columns = self.select_dtypes(include="float").columns
            for col in float_columns:
                if col not in formatters.keys():
                    formatters_.update({col: float_format_})
        elif formatters is None and float_format is not None:
            formatters_ = partial(_wrap, alt_format_=lambda v: v)
        format_index_ = [index_format_, column_format_]

        # Deal with hiding indexes and relabelling column names
        hide_: list[dict] = []
        relabel_index_: list[dict] = []
        if columns:
            hide_.append(
                {
                    "subset": [c for c in self.columns if c not in columns],
                    "axis": "columns",
                }
            )
        if header is False:
            hide_.append({"axis": "columns"})
        elif isinstance(header, (list, tuple)):
            relabel_index_.append({"labels": header, "axis": "columns"})
            format_index_ = [index_format_]  # column_format is overwritten

        if index is False:
            hide_.append({"axis": "index"})
        if index_names is False:
            hide_.append({"names": True, "axis": "index"})

        render_kwargs_ = {
            "hrules": True,
            "sparse_index": sparsify,
            "sparse_columns": sparsify,
            "environment": "longtable" if longtable else None,
            "multicol_align": multicolumn_format
            if multicolumn
            else f"naive-{multicolumn_format}",
            "multirow_align": "t" if multirow else "naive",
            "encoding": encoding,
            "caption": caption,
            "label": label,
            "position": position,
            "column_format": column_format,
            "clines": "skip-last;data"
            if (multirow and isinstance(self.index, MultiIndex))
            else None,
            "bold_rows": bold_rows,
        }

        return self._to_latex_via_styler(
            buf,
            hide=hide_,
            relabel_index=relabel_index_,
            format={"formatter": formatters_, **base_format_},
            format_index=format_index_,
            render_kwargs=render_kwargs_,
        )

    @final
    def _to_latex_via_styler(
        self,
        buf=None,
        *,
        hide: dict | list[dict] | None = None,
        relabel_index: dict | list[dict] | None = None,
        format: dict | list[dict] | None = None,
        format_index: dict | list[dict] | None = None,
        render_kwargs: dict | None = None,
    ):
        """
        Render object to a LaTeX tabular, longtable, or nested table.

        Uses the ``Styler`` implementation with the following, ordered, method chaining:

        .. code-block:: python
           styler = Styler(DataFrame)
           styler.hide(**hide)
           styler.relabel_index(**relabel_index)
           styler.format(**format)
           styler.format_index(**format_index)
           styler.to_latex(buf=buf, **render_kwargs)

        Parameters
        ----------
        buf : str, Path or StringIO-like, optional, default None
            Buffer to write to. If None, the output is returned as a string.
        hide : dict, list of dict
            Keyword args to pass to the method call of ``Styler.hide``. If a list will
            call the method numerous times.
        relabel_index : dict, list of dict
            Keyword args to pass to the method of ``Styler.relabel_index``. If a list
            will call the method numerous times.
        format : dict, list of dict
            Keyword args to pass to the method call of ``Styler.format``. If a list will
            call the method numerous times.
        format_index : dict, list of dict
            Keyword args to pass to the method call of ``Styler.format_index``. If a
            list will call the method numerous times.
        render_kwargs : dict
            Keyword args to pass to the method call of ``Styler.to_latex``.

        Returns
        -------
        str or None
            If buf is None, returns the result as a string. Otherwise returns None.
        """
        from pandas.io.formats.style import Styler

        self = cast("DataFrame", self)
        styler = Styler(self, uuid="")

        for kw_name in ["hide", "relabel_index", "format", "format_index"]:
            kw = vars()[kw_name]
            if isinstance(kw, dict):
                getattr(styler, kw_name)(**kw)
            elif isinstance(kw, list):
                for sub_kw in kw:
                    getattr(styler, kw_name)(**sub_kw)

        # bold_rows is not a direct kwarg of Styler.to_latex
        render_kwargs = {} if render_kwargs is None else render_kwargs
        if render_kwargs.pop("bold_rows"):
            styler.map_index(lambda v: "textbf:--rwrap;")

        return styler.to_latex(buf=buf, **render_kwargs)

    @overload
    def to_csv(
        self,
        path_or_buf: None = ...,
        sep: str = ...,
        na_rep: str = ...,
        float_format: str | Callable | None = ...,
        columns: Sequence[Hashable] | None = ...,
        header: bool_t | list[str] = ...,
        index: bool_t = ...,
        index_label: IndexLabel | None = ...,
        mode: str = ...,
        encoding: str | None = ...,
        compression: CompressionOptions = ...,
        quoting: int | None = ...,
        quotechar: str = ...,
        lineterminator: str | None = ...,
        chunksize: int | None = ...,
        date_format: str | None = ...,
        doublequote: bool_t = ...,
        escapechar: str | None = ...,
        decimal: str = ...,
        errors: OpenFileErrors = ...,
        storage_options: StorageOptions = ...,
    ) -> str:
        ...

    @overload
    def to_csv(
        self,
        path_or_buf: FilePath | WriteBuffer[bytes] | WriteBuffer[str],
        sep: str = ...,
        na_rep: str = ...,
        float_format: str | Callable | None = ...,
        columns: Sequence[Hashable] | None = ...,
        header: bool_t | list[str] = ...,
        index: bool_t = ...,
        index_label: IndexLabel | None = ...,
        mode: str = ...,
        encoding: str | None = ...,
        compression: CompressionOptions = ...,
        quoting: int | None = ...,
        quotechar: str = ...,
        lineterminator: str | None = ...,
        chunksize: int | None = ...,
        date_format: str | None = ...,
        doublequote: bool_t = ...,
        escapechar: str | None = ...,
        decimal: str = ...,
        errors: OpenFileErrors = ...,
        storage_options: StorageOptions = ...,
    ) -> None:
        ...

    @final
    @deprecate_nonkeyword_arguments(
        version="3.0", allowed_args=["self", "path_or_buf"], name="to_csv"
    )
    @doc(
        storage_options=_shared_docs["storage_options"],
        compression_options=_shared_docs["compression_options"] % "path_or_buf",
    )
    def to_csv(
        self,
        path_or_buf: FilePath | WriteBuffer[bytes] | WriteBuffer[str] | None = None,
        sep: str = ",",
        na_rep: str = "",
        float_format: str | Callable | None = None,
        columns: Sequence[Hashable] | None = None,
        header: bool_t | list[str] = True,
        index: bool_t = True,
        index_label: IndexLabel | None = None,
        mode: str = "w",
        encoding: str | None = None,
        compression: CompressionOptions = "infer",
        quoting: int | None = None,
        quotechar: str = '"',
        lineterminator: str | None = None,
        chunksize: int | None = None,
        date_format: str | None = None,
        doublequote: bool_t = True,
        escapechar: str | None = None,
        decimal: str = ".",
        errors: OpenFileErrors = "strict",
        storage_options: StorageOptions | None = None,
    ) -> str | None:
        r"""
        Write object to a comma-separated values (csv) file.

        Parameters
        ----------
        path_or_buf : str, path object, file-like object, or None, default None
            String, path object (implementing os.PathLike[str]), or file-like
            object implementing a write() function. If None, the result is
            returned as a string. If a non-binary file object is passed, it should
            be opened with `newline=''`, disabling universal newlines. If a binary
            file object is passed, `mode` might need to contain a `'b'`.
        sep : str, default ','
            String of length 1. Field delimiter for the output file.
        na_rep : str, default ''
            Missing data representation.
        float_format : str, Callable, default None
            Format string for floating point numbers. If a Callable is given, it takes
            precedence over other numeric formatting parameters, like decimal.
        columns : sequence, optional
            Columns to write.
        header : bool or list of str, default True
            Write out the column names. If a list of strings is given it is
            assumed to be aliases for the column names.
        index : bool, default True
            Write row names (index).
        index_label : str or sequence, or False, default None
            Column label for index column(s) if desired. If None is given, and
            `header` and `index` are True, then the index names are used. A
            sequence should be given if the object uses MultiIndex. If
            False do not print fields for index names. Use index_label=False
            for easier importing in R.
        mode : {{'w', 'x', 'a'}}, default 'w'
            Forwarded to either `open(mode=)` or `fsspec.open(mode=)` to control
            the file opening. Typical values include:

            - 'w', truncate the file first.
            - 'x', exclusive creation, failing if the file already exists.
            - 'a', append to the end of file if it exists.

        encoding : str, optional
            A string representing the encoding to use in the output file,
            defaults to 'utf-8'. `encoding` is not supported if `path_or_buf`
            is a non-binary file object.
        {compression_options}

               May be a dict with key 'method' as compression mode
               and other entries as additional compression options if
               compression mode is 'zip'.

               Passing compression options as keys in dict is
               supported for compression modes 'gzip', 'bz2', 'zstd', and 'zip'.
        quoting : optional constant from csv module
            Defaults to csv.QUOTE_MINIMAL. If you have set a `float_format`
            then floats are converted to strings and thus csv.QUOTE_NONNUMERIC
            will treat them as non-numeric.
        quotechar : str, default '\"'
            String of length 1. Character used to quote fields.
        lineterminator : str, optional
            The newline character or character sequence to use in the output
            file. Defaults to `os.linesep`, which depends on the OS in which
            this method is called ('\\n' for linux, '\\r\\n' for Windows, i.e.).

            .. versionchanged:: 1.5.0

                Previously was line_terminator, changed for consistency with
                read_csv and the standard library 'csv' module.

        chunksize : int or None
            Rows to write at a time.
        date_format : str, default None
            Format string for datetime objects.
        doublequote : bool, default True
            Control quoting of `quotechar` inside a field.
        escapechar : str, default None
            String of length 1. Character used to escape `sep` and `quotechar`
            when appropriate.
        decimal : str, default '.'
            Character recognized as decimal separator. E.g. use ',' for
            European data.
        errors : str, default 'strict'
            Specifies how encoding and decoding errors are to be handled.
            See the errors argument for :func:`open` for a full list
            of options.

        {storage_options}

        Returns
        -------
        None or str
            If path_or_buf is None, returns the resulting csv format as a
            string. Otherwise returns None.

        See Also
        --------
        read_csv : Load a CSV file into a DataFrame.
        to_excel : Write DataFrame to an Excel file.

        Examples
        --------
        Create 'out.csv' containing 'df' without indices

        >>> df = pd.DataFrame({{'name': ['Raphael', 'Donatello'],
        ...                    'mask': ['red', 'purple'],
        ...                    'weapon': ['sai', 'bo staff']}})
        >>> df.to_csv('out.csv', index=False)  # doctest: +SKIP

        Create 'out.zip' containing 'out.csv'

        >>> df.to_csv(index=False)
        'name,mask,weapon\nRaphael,red,sai\nDonatello,purple,bo staff\n'
        >>> compression_opts = dict(method='zip',
        ...                         archive_name='out.csv')  # doctest: +SKIP
        >>> df.to_csv('out.zip', index=False,
        ...           compression=compression_opts)  # doctest: +SKIP

        To write a csv file to a new folder or nested folder you will first
        need to create it using either Pathlib or os:

        >>> from pathlib import Path  # doctest: +SKIP
        >>> filepath = Path('folder/subfolder/out.csv')  # doctest: +SKIP
        >>> filepath.parent.mkdir(parents=True, exist_ok=True)  # doctest: +SKIP
        >>> df.to_csv(filepath)  # doctest: +SKIP

        >>> import os  # doctest: +SKIP
        >>> os.makedirs('folder/subfolder', exist_ok=True)  # doctest: +SKIP
        >>> df.to_csv('folder/subfolder/out.csv')  # doctest: +SKIP
        """
        df = self if isinstance(self, ABCDataFrame) else self.to_frame()

        formatter = DataFrameFormatter(
            frame=df,
            header=header,
            index=index,
            na_rep=na_rep,
            float_format=float_format,
            decimal=decimal,
        )

        return DataFrameRenderer(formatter).to_csv(
            path_or_buf,
            lineterminator=lineterminator,
            sep=sep,
            encoding=encoding,
            errors=errors,
            compression=compression,
            quoting=quoting,
            columns=columns,
            index_label=index_label,
            mode=mode,
            chunksize=chunksize,
            quotechar=quotechar,
            date_format=date_format,
            doublequote=doublequote,
            escapechar=escapechar,
            storage_options=storage_options,
        )

    # ----------------------------------------------------------------------
    # Lookup Caching

    def _reset_cacher(self) -> None:
        """
        Reset the cacher.
        """
        raise AbstractMethodError(self)

    def _maybe_update_cacher(
        self,
        clear: bool_t = False,
        verify_is_copy: bool_t = True,
        inplace: bool_t = False,
    ) -> None:
        """
        See if we need to update our parent cacher if clear, then clear our
        cache.

        Parameters
        ----------
        clear : bool, default False
            Clear the item cache.
        verify_is_copy : bool, default True
            Provide is_copy checks.
        """
        if using_copy_on_write():
            return

        if verify_is_copy:
            self._check_setitem_copy(t="referent")

        if clear:
            self._clear_item_cache()

    def _clear_item_cache(self) -> None:
        raise AbstractMethodError(self)

    # ----------------------------------------------------------------------
    # Indexing Methods

    @final
    def take(self, indices, axis: Axis = 0, **kwargs) -> Self:
        """
        Return the elements in the given *positional* indices along an axis.

        This means that we are not indexing according to actual values in
        the index attribute of the object. We are indexing according to the
        actual position of the element in the object.

        Parameters
        ----------
        indices : array-like
            An array of ints indicating which positions to take.
        axis : {0 or 'index', 1 or 'columns', None}, default 0
            The axis on which to select elements. ``0`` means that we are
            selecting rows, ``1`` means that we are selecting columns.
            For `Series` this parameter is unused and defaults to 0.
        **kwargs
            For compatibility with :meth:`numpy.take`. Has no effect on the
            output.

        Returns
        -------
        same type as caller
            An array-like containing the elements taken from the object.

        See Also
        --------
        DataFrame.loc : Select a subset of a DataFrame by labels.
        DataFrame.iloc : Select a subset of a DataFrame by positions.
        numpy.take : Take elements from an array along an axis.

        Examples
        --------
        >>> df = pd.DataFrame([('falcon', 'bird', 389.0),
        ...                    ('parrot', 'bird', 24.0),
        ...                    ('lion', 'mammal', 80.5),
        ...                    ('monkey', 'mammal', np.nan)],
        ...                   columns=['name', 'class', 'max_speed'],
        ...                   index=[0, 2, 3, 1])
        >>> df
             name   class  max_speed
        0  falcon    bird      389.0
        2  parrot    bird       24.0
        3    lion  mammal       80.5
        1  monkey  mammal        NaN

        Take elements at positions 0 and 3 along the axis 0 (default).

        Note how the actual indices selected (0 and 1) do not correspond to
        our selected indices 0 and 3. That's because we are selecting the 0th
        and 3rd rows, not rows whose indices equal 0 and 3.

        >>> df.take([0, 3])
             name   class  max_speed
        0  falcon    bird      389.0
        1  monkey  mammal        NaN

        Take elements at indices 1 and 2 along the axis 1 (column selection).

        >>> df.take([1, 2], axis=1)
            class  max_speed
        0    bird      389.0
        2    bird       24.0
        3  mammal       80.5
        1  mammal        NaN

        We may take elements using negative integers for positive indices,
        starting from the end of the object, just like with Python lists.

        >>> df.take([-1, -2])
             name   class  max_speed
        1  monkey  mammal        NaN
        3    lion  mammal       80.5
        """

        nv.validate_take((), kwargs)

        if not isinstance(indices, slice):
            indices = np.asarray(indices, dtype=np.intp)
            if (
                axis == 0
                and indices.ndim == 1
                and using_copy_on_write()
                and is_range_indexer(indices, len(self))
            ):
                return self.copy(deep=None)
        elif self.ndim == 1:
            raise TypeError(
                f"{type(self).__name__}.take requires a sequence of integers, "
                "not slice."
            )
        else:
            warnings.warn(
                # GH#51539
                f"Passing a slice to {type(self).__name__}.take is deprecated "
                "and will raise in a future version. Use `obj[slicer]` or pass "
                "a sequence of integers instead.",
                FutureWarning,
                stacklevel=find_stack_level(),
            )
            # We can get here with a slice via DataFrame.__getitem__
            indices = np.arange(
                indices.start, indices.stop, indices.step, dtype=np.intp
            )

        new_data = self._mgr.take(
            indices,
            axis=self._get_block_manager_axis(axis),
            verify=True,
        )
        return self._constructor_from_mgr(new_data, axes=new_data.axes).__finalize__(
            self, method="take"
        )

    @final
    def _take_with_is_copy(self, indices, axis: Axis = 0) -> Self:
        """
        Internal version of the `take` method that sets the `_is_copy`
        attribute to keep track of the parent dataframe (using in indexing
        for the SettingWithCopyWarning).

        For Series this does the same as the public take (it never sets `_is_copy`).

        See the docstring of `take` for full explanation of the parameters.
        """
        result = self.take(indices=indices, axis=axis)
        # Maybe set copy if we didn't actually change the index.
        if self.ndim == 2 and not result._get_axis(axis).equals(self._get_axis(axis)):
            result._set_is_copy(self)
        return result

    @final
    def xs(
        self,
        key: IndexLabel,
        axis: Axis = 0,
        level: IndexLabel | None = None,
        drop_level: bool_t = True,
    ) -> Self:
        """
        Return cross-section from the Series/DataFrame.

        This method takes a `key` argument to select data at a particular
        level of a MultiIndex.

        Parameters
        ----------
        key : label or tuple of label
            Label contained in the index, or partially in a MultiIndex.
        axis : {0 or 'index', 1 or 'columns'}, default 0
            Axis to retrieve cross-section on.
        level : object, defaults to first n levels (n=1 or len(key))
            In case of a key partially contained in a MultiIndex, indicate
            which levels are used. Levels can be referred by label or position.
        drop_level : bool, default True
            If False, returns object with same levels as self.

        Returns
        -------
        Series or DataFrame
            Cross-section from the original Series or DataFrame
            corresponding to the selected index levels.

        See Also
        --------
        DataFrame.loc : Access a group of rows and columns
            by label(s) or a boolean array.
        DataFrame.iloc : Purely integer-location based indexing
            for selection by position.

        Notes
        -----
        `xs` can not be used to set values.

        MultiIndex Slicers is a generic way to get/set values on
        any level or levels.
        It is a superset of `xs` functionality, see
        :ref:`MultiIndex Slicers <advanced.mi_slicers>`.

        Examples
        --------
        >>> d = {'num_legs': [4, 4, 2, 2],
        ...      'num_wings': [0, 0, 2, 2],
        ...      'class': ['mammal', 'mammal', 'mammal', 'bird'],
        ...      'animal': ['cat', 'dog', 'bat', 'penguin'],
        ...      'locomotion': ['walks', 'walks', 'flies', 'walks']}
        >>> df = pd.DataFrame(data=d)
        >>> df = df.set_index(['class', 'animal', 'locomotion'])
        >>> df
                                   num_legs  num_wings
        class  animal  locomotion
        mammal cat     walks              4          0
               dog     walks              4          0
               bat     flies              2          2
        bird   penguin walks              2          2

        Get values at specified index

        >>> df.xs('mammal')
                           num_legs  num_wings
        animal locomotion
        cat    walks              4          0
        dog    walks              4          0
        bat    flies              2          2

        Get values at several indexes

        >>> df.xs(('mammal', 'dog', 'walks'))
        num_legs     4
        num_wings    0
        Name: (mammal, dog, walks), dtype: int64

        Get values at specified index and level

        >>> df.xs('cat', level=1)
                           num_legs  num_wings
        class  locomotion
        mammal walks              4          0

        Get values at several indexes and levels

        >>> df.xs(('bird', 'walks'),
        ...       level=[0, 'locomotion'])
                 num_legs  num_wings
        animal
        penguin         2          2

        Get values at specified column and axis

        >>> df.xs('num_wings', axis=1)
        class   animal   locomotion
        mammal  cat      walks         0
                dog      walks         0
                bat      flies         2
        bird    penguin  walks         2
        Name: num_wings, dtype: int64
        """
        axis = self._get_axis_number(axis)
        labels = self._get_axis(axis)

        if isinstance(key, list):
            raise TypeError("list keys are not supported in xs, pass a tuple instead")

        if level is not None:
            if not isinstance(labels, MultiIndex):
                raise TypeError("Index must be a MultiIndex")
            loc, new_ax = labels.get_loc_level(key, level=level, drop_level=drop_level)

            # create the tuple of the indexer
            _indexer = [slice(None)] * self.ndim
            _indexer[axis] = loc
            indexer = tuple(_indexer)

            result = self.iloc[indexer]
            setattr(result, result._get_axis_name(axis), new_ax)
            return result

        if axis == 1:
            if drop_level:
                return self[key]
            index = self.columns
        else:
            index = self.index

        if isinstance(index, MultiIndex):
            loc, new_index = index._get_loc_level(key, level=0)
            if not drop_level:
                if lib.is_integer(loc):
                    # Slice index must be an integer or None
                    new_index = index[loc : loc + 1]
                else:
                    new_index = index[loc]
        else:
            loc = index.get_loc(key)

            if isinstance(loc, np.ndarray):
                if loc.dtype == np.bool_:
                    (inds,) = loc.nonzero()
                    return self._take_with_is_copy(inds, axis=axis)
                else:
                    return self._take_with_is_copy(loc, axis=axis)

            if not is_scalar(loc):
                new_index = index[loc]

        if is_scalar(loc) and axis == 0:
            # In this case loc should be an integer
            if self.ndim == 1:
                # if we encounter an array-like and we only have 1 dim
                # that means that their are list/ndarrays inside the Series!
                # so just return them (GH 6394)
                return self._values[loc]

            new_mgr = self._mgr.fast_xs(loc)

            result = self._constructor_sliced_from_mgr(new_mgr, axes=new_mgr.axes)
            result._name = self.index[loc]
            result = result.__finalize__(self)
        elif is_scalar(loc):
            result = self.iloc[:, slice(loc, loc + 1)]
        elif axis == 1:
            result = self.iloc[:, loc]
        else:
            result = self.iloc[loc]
            result.index = new_index

        # this could be a view
        # but only in a single-dtyped view sliceable case
        result._set_is_copy(self, copy=not result._is_view)
        return result

    def __getitem__(self, item):
        raise AbstractMethodError(self)

    @final
    def _getitem_slice(self, key: slice) -> Self:
        """
        __getitem__ for the case where the key is a slice object.
        """
        # _convert_slice_indexer to determine if this slice is positional
        #  or label based, and if the latter, convert to positional
        slobj = self.index._convert_slice_indexer(key, kind="getitem")
        if isinstance(slobj, np.ndarray):
            # reachable with DatetimeIndex
            indexer = lib.maybe_indices_to_slice(
                slobj.astype(np.intp, copy=False), len(self)
            )
            if isinstance(indexer, np.ndarray):
                # GH#43223 If we can not convert, use take
                return self.take(indexer, axis=0)
            slobj = indexer
        return self._slice(slobj)

    def _slice(self, slobj: slice, axis: AxisInt = 0) -> Self:
        """
        Construct a slice of this container.

        Slicing with this method is *always* positional.
        """
        assert isinstance(slobj, slice), type(slobj)
        axis = self._get_block_manager_axis(axis)
        new_mgr = self._mgr.get_slice(slobj, axis=axis)
        result = self._constructor_from_mgr(new_mgr, axes=new_mgr.axes)
        result = result.__finalize__(self)

        # this could be a view
        # but only in a single-dtyped view sliceable case
        is_copy = axis != 0 or result._is_view
        result._set_is_copy(self, copy=is_copy)
        return result

    @final
    def _set_is_copy(self, ref: NDFrame, copy: bool_t = True) -> None:
        if not copy:
            self._is_copy = None
        else:
            assert ref is not None
            self._is_copy = weakref.ref(ref)

    def _check_is_chained_assignment_possible(self) -> bool_t:
        """
        Check if we are a view, have a cacher, and are of mixed type.
        If so, then force a setitem_copy check.

        Should be called just near setting a value

        Will return a boolean if it we are a view and are cached, but a
        single-dtype meaning that the cacher should be updated following
        setting.
        """
        if self._is_copy:
            self._check_setitem_copy(t="referent")
        return False

    @final
    def _check_setitem_copy(self, t: str = "setting", force: bool_t = False):
        """

        Parameters
        ----------
        t : str, the type of setting error
        force : bool, default False
           If True, then force showing an error.

        validate if we are doing a setitem on a chained copy.

        It is technically possible to figure out that we are setting on
        a copy even WITH a multi-dtyped pandas object. In other words, some
        blocks may be views while other are not. Currently _is_view will ALWAYS
        return False for multi-blocks to avoid having to handle this case.

        df = DataFrame(np.arange(0,9), columns=['count'])
        df['group'] = 'b'

        # This technically need not raise SettingWithCopy if both are view
        # (which is not generally guaranteed but is usually True.  However,
        # this is in general not a good practice and we recommend using .loc.
        df.iloc[0:5]['group'] = 'a'

        """
        if using_copy_on_write() or warn_copy_on_write():
            return

        # return early if the check is not needed
        if not (force or self._is_copy):
            return

        value = config.get_option("mode.chained_assignment")
        if value is None:
            return

        # see if the copy is not actually referred; if so, then dissolve
        # the copy weakref
        if self._is_copy is not None and not isinstance(self._is_copy, str):
            r = self._is_copy()
            if not gc.get_referents(r) or (r is not None and r.shape == self.shape):
                self._is_copy = None
                return

        # a custom message
        if isinstance(self._is_copy, str):
            t = self._is_copy

        elif t == "referent":
            t = (
                "\n"
                "A value is trying to be set on a copy of a slice from a "
                "DataFrame\n\n"
                "See the caveats in the documentation: "
                "https://pandas.pydata.org/pandas-docs/stable/user_guide/"
                "indexing.html#returning-a-view-versus-a-copy"
            )

        else:
            t = (
                "\n"
                "A value is trying to be set on a copy of a slice from a "
                "DataFrame.\n"
                "Try using .loc[row_indexer,col_indexer] = value "
                "instead\n\nSee the caveats in the documentation: "
                "https://pandas.pydata.org/pandas-docs/stable/user_guide/"
                "indexing.html#returning-a-view-versus-a-copy"
            )

        if value == "raise":
            raise SettingWithCopyError(t)
        if value == "warn":
            warnings.warn(t, SettingWithCopyWarning, stacklevel=find_stack_level())

    @final
    def __delitem__(self, key) -> None:
        """
        Delete item
        """
        deleted = False

        maybe_shortcut = False
        if self.ndim == 2 and isinstance(self.columns, MultiIndex):
            try:
                # By using engine's __contains__ we effectively
                # restrict to same-length tuples
                maybe_shortcut = key not in self.columns._engine
            except TypeError:
                pass

        if maybe_shortcut:
            # Allow shorthand to delete all columns whose first len(key)
            # elements match key:
            if not isinstance(key, tuple):
                key = (key,)
            for col in self.columns:
                if isinstance(col, tuple) and col[: len(key)] == key:
                    del self[col]
                    deleted = True
        if not deleted:
            # If the above loop ran and didn't delete anything because
            # there was no match, this call should raise the appropriate
            # exception:
            loc = self.axes[-1].get_loc(key)
            self._mgr = self._mgr.idelete(loc)

        # delete from the caches
        try:
            del self._item_cache[key]
        except KeyError:
            pass

    # ----------------------------------------------------------------------
    # Unsorted

    @final
    def _check_inplace_and_allows_duplicate_labels(self, inplace: bool_t):
        if inplace and not self.flags.allows_duplicate_labels:
            raise ValueError(
                "Cannot specify 'inplace=True' when "
                "'self.flags.allows_duplicate_labels' is False."
            )

    @final
    def get(self, key, default=None):
        """
        Get item from object for given key (ex: DataFrame column).

        Returns default value if not found.

        Parameters
        ----------
        key : object

        Returns
        -------
        same type as items contained in object

        Examples
        --------
        >>> df = pd.DataFrame(
        ...     [
        ...         [24.3, 75.7, "high"],
        ...         [31, 87.8, "high"],
        ...         [22, 71.6, "medium"],
        ...         [35, 95, "medium"],
        ...     ],
        ...     columns=["temp_celsius", "temp_fahrenheit", "windspeed"],
        ...     index=pd.date_range(start="2014-02-12", end="2014-02-15", freq="D"),
        ... )

        >>> df
                    temp_celsius  temp_fahrenheit windspeed
        2014-02-12          24.3             75.7      high
        2014-02-13          31.0             87.8      high
        2014-02-14          22.0             71.6    medium
        2014-02-15          35.0             95.0    medium

        >>> df.get(["temp_celsius", "windspeed"])
                    temp_celsius windspeed
        2014-02-12          24.3      high
        2014-02-13          31.0      high
        2014-02-14          22.0    medium
        2014-02-15          35.0    medium

        >>> ser = df['windspeed']
        >>> ser.get('2014-02-13')
        'high'

        If the key isn't found, the default value will be used.

        >>> df.get(["temp_celsius", "temp_kelvin"], default="default_value")
        'default_value'

        >>> ser.get('2014-02-10', '[unknown]')
        '[unknown]'
        """
        try:
            return self[key]
        except (KeyError, ValueError, IndexError):
            return default

    @final
    @property
    def _is_view(self) -> bool_t:
        """Return boolean indicating if self is view of another array"""
        return self._mgr.is_view

    @final
    def reindex_like(
        self,
        other,
        method: Literal["backfill", "bfill", "pad", "ffill", "nearest"] | None = None,
        copy: bool_t | None = None,
        limit: int | None = None,
        tolerance=None,
    ) -> Self:
        """
        Return an object with matching indices as other object.

        Conform the object to the same index on all axes. Optional
        filling logic, placing NaN in locations having no value
        in the previous index. A new object is produced unless the
        new index is equivalent to the current one and copy=False.

        Parameters
        ----------
        other : Object of the same data type
            Its row and column indices are used to define the new indices
            of this object.
        method : {None, 'backfill'/'bfill', 'pad'/'ffill', 'nearest'}
            Method to use for filling holes in reindexed DataFrame.
            Please note: this is only applicable to DataFrames/Series with a
            monotonically increasing/decreasing index.

            * None (default): don't fill gaps
            * pad / ffill: propagate last valid observation forward to next
              valid
            * backfill / bfill: use next valid observation to fill gap
            * nearest: use nearest valid observations to fill gap.

        copy : bool, default True
            Return a new object, even if the passed indexes are the same.

            .. note::
                The `copy` keyword will change behavior in pandas 3.0.
                `Copy-on-Write
                <https://pandas.pydata.org/docs/dev/user_guide/copy_on_write.html>`__
                will be enabled by default, which means that all methods with a
                `copy` keyword will use a lazy copy mechanism to defer the copy and
                ignore the `copy` keyword. The `copy` keyword will be removed in a
                future version of pandas.

                You can already get the future behavior and improvements through
                enabling copy on write ``pd.options.mode.copy_on_write = True``
        limit : int, default None
            Maximum number of consecutive labels to fill for inexact matches.
        tolerance : optional
            Maximum distance between original and new labels for inexact
            matches. The values of the index at the matching locations must
            satisfy the equation ``abs(index[indexer] - target) <= tolerance``.

            Tolerance may be a scalar value, which applies the same tolerance
            to all values, or list-like, which applies variable tolerance per
            element. List-like includes list, tuple, array, Series, and must be
            the same size as the index and its dtype must exactly match the
            index's type.

        Returns
        -------
        Series or DataFrame
            Same type as caller, but with changed indices on each axis.

        See Also
        --------
        DataFrame.set_index : Set row labels.
        DataFrame.reset_index : Remove row labels or move them to new columns.
        DataFrame.reindex : Change to new indices or expand indices.

        Notes
        -----
        Same as calling
        ``.reindex(index=other.index, columns=other.columns,...)``.

        Examples
        --------
        >>> df1 = pd.DataFrame([[24.3, 75.7, 'high'],
        ...                     [31, 87.8, 'high'],
        ...                     [22, 71.6, 'medium'],
        ...                     [35, 95, 'medium']],
        ...                    columns=['temp_celsius', 'temp_fahrenheit',
        ...                             'windspeed'],
        ...                    index=pd.date_range(start='2014-02-12',
        ...                                        end='2014-02-15', freq='D'))

        >>> df1
                    temp_celsius  temp_fahrenheit windspeed
        2014-02-12          24.3             75.7      high
        2014-02-13          31.0             87.8      high
        2014-02-14          22.0             71.6    medium
        2014-02-15          35.0             95.0    medium

        >>> df2 = pd.DataFrame([[28, 'low'],
        ...                     [30, 'low'],
        ...                     [35.1, 'medium']],
        ...                    columns=['temp_celsius', 'windspeed'],
        ...                    index=pd.DatetimeIndex(['2014-02-12', '2014-02-13',
        ...                                            '2014-02-15']))

        >>> df2
                    temp_celsius windspeed
        2014-02-12          28.0       low
        2014-02-13          30.0       low
        2014-02-15          35.1    medium

        >>> df2.reindex_like(df1)
                    temp_celsius  temp_fahrenheit windspeed
        2014-02-12          28.0              NaN       low
        2014-02-13          30.0              NaN       low
        2014-02-14           NaN              NaN       NaN
        2014-02-15          35.1              NaN    medium
        """
        d = other._construct_axes_dict(
            axes=self._AXIS_ORDERS,
            method=method,
            copy=copy,
            limit=limit,
            tolerance=tolerance,
        )

        return self.reindex(**d)

    @overload
    def drop(
        self,
        labels: IndexLabel = ...,
        *,
        axis: Axis = ...,
        index: IndexLabel = ...,
        columns: IndexLabel = ...,
        level: Level | None = ...,
        inplace: Literal[True],
        errors: IgnoreRaise = ...,
    ) -> None:
        ...

    @overload
    def drop(
        self,
        labels: IndexLabel = ...,
        *,
        axis: Axis = ...,
        index: IndexLabel = ...,
        columns: IndexLabel = ...,
        level: Level | None = ...,
        inplace: Literal[False] = ...,
        errors: IgnoreRaise = ...,
    ) -> Self:
        ...

    @overload
    def drop(
        self,
        labels: IndexLabel = ...,
        *,
        axis: Axis = ...,
        index: IndexLabel = ...,
        columns: IndexLabel = ...,
        level: Level | None = ...,
        inplace: bool_t = ...,
        errors: IgnoreRaise = ...,
    ) -> Self | None:
        ...

    def drop(
        self,
        labels: IndexLabel | None = None,
        *,
        axis: Axis = 0,
        index: IndexLabel | None = None,
        columns: IndexLabel | None = None,
        level: Level | None = None,
        inplace: bool_t = False,
        errors: IgnoreRaise = "raise",
    ) -> Self | None:
        inplace = validate_bool_kwarg(inplace, "inplace")

        if labels is not None:
            if index is not None or columns is not None:
                raise ValueError("Cannot specify both 'labels' and 'index'/'columns'")
            axis_name = self._get_axis_name(axis)
            axes = {axis_name: labels}
        elif index is not None or columns is not None:
            axes = {"index": index}
            if self.ndim == 2:
                axes["columns"] = columns
        else:
            raise ValueError(
                "Need to specify at least one of 'labels', 'index' or 'columns'"
            )

        obj = self

        for axis, labels in axes.items():
            if labels is not None:
                obj = obj._drop_axis(labels, axis, level=level, errors=errors)

        if inplace:
            self._update_inplace(obj)
            return None
        else:
            return obj

    @final
    def _drop_axis(
        self,
        labels,
        axis,
        level=None,
        errors: IgnoreRaise = "raise",
        only_slice: bool_t = False,
    ) -> Self:
        """
        Drop labels from specified axis. Used in the ``drop`` method
        internally.

        Parameters
        ----------
        labels : single label or list-like
        axis : int or axis name
        level : int or level name, default None
            For MultiIndex
        errors : {'ignore', 'raise'}, default 'raise'
            If 'ignore', suppress error and existing labels are dropped.
        only_slice : bool, default False
            Whether indexing along columns should be view-only.

        """
        axis_num = self._get_axis_number(axis)
        axis = self._get_axis(axis)

        if axis.is_unique:
            if level is not None:
                if not isinstance(axis, MultiIndex):
                    raise AssertionError("axis must be a MultiIndex")
                new_axis = axis.drop(labels, level=level, errors=errors)
            else:
                new_axis = axis.drop(labels, errors=errors)
            indexer = axis.get_indexer(new_axis)

        # Case for non-unique axis
        else:
            is_tuple_labels = is_nested_list_like(labels) or isinstance(labels, tuple)
            labels = ensure_object(common.index_labels_to_array(labels))
            if level is not None:
                if not isinstance(axis, MultiIndex):
                    raise AssertionError("axis must be a MultiIndex")
                mask = ~axis.get_level_values(level).isin(labels)

                # GH 18561 MultiIndex.drop should raise if label is absent
                if errors == "raise" and mask.all():
                    raise KeyError(f"{labels} not found in axis")
            elif (
                isinstance(axis, MultiIndex)
                and labels.dtype == "object"
                and not is_tuple_labels
            ):
                # Set level to zero in case of MultiIndex and label is string,
                #  because isin can't handle strings for MultiIndexes GH#36293
                # In case of tuples we get dtype object but have to use isin GH#42771
                mask = ~axis.get_level_values(0).isin(labels)
            else:
                mask = ~axis.isin(labels)
                # Check if label doesn't exist along axis
                labels_missing = (axis.get_indexer_for(labels) == -1).any()
                if errors == "raise" and labels_missing:
                    raise KeyError(f"{labels} not found in axis")

            if isinstance(mask.dtype, ExtensionDtype):
                # GH#45860
                mask = mask.to_numpy(dtype=bool)

            indexer = mask.nonzero()[0]
            new_axis = axis.take(indexer)

        bm_axis = self.ndim - axis_num - 1
        new_mgr = self._mgr.reindex_indexer(
            new_axis,
            indexer,
            axis=bm_axis,
            allow_dups=True,
            copy=None,
            only_slice=only_slice,
        )
        result = self._constructor_from_mgr(new_mgr, axes=new_mgr.axes)
        if self.ndim == 1:
            result._name = self.name

        return result.__finalize__(self)

    @final
    def _update_inplace(self, result, verify_is_copy: bool_t = True) -> None:
        """
        Replace self internals with result.

        Parameters
        ----------
        result : same type as self
        verify_is_copy : bool, default True
            Provide is_copy checks.
        """
        # NOTE: This does *not* call __finalize__ and that's an explicit
        # decision that we may revisit in the future.
        self._reset_cache()
        self._clear_item_cache()
        self._mgr = result._mgr
        self._maybe_update_cacher(verify_is_copy=verify_is_copy, inplace=True)

    @final
    def add_prefix(self, prefix: str, axis: Axis | None = None) -> Self:
        """
        Prefix labels with string `prefix`.

        For Series, the row labels are prefixed.
        For DataFrame, the column labels are prefixed.

        Parameters
        ----------
        prefix : str
            The string to add before each label.
        axis : {0 or 'index', 1 or 'columns', None}, default None
            Axis to add prefix on

            .. versionadded:: 2.0.0

        Returns
        -------
        Series or DataFrame
            New Series or DataFrame with updated labels.

        See Also
        --------
        Series.add_suffix: Suffix row labels with string `suffix`.
        DataFrame.add_suffix: Suffix column labels with string `suffix`.

        Examples
        --------
        >>> s = pd.Series([1, 2, 3, 4])
        >>> s
        0    1
        1    2
        2    3
        3    4
        dtype: int64

        >>> s.add_prefix('item_')
        item_0    1
        item_1    2
        item_2    3
        item_3    4
        dtype: int64

        >>> df = pd.DataFrame({'A': [1, 2, 3, 4], 'B': [3, 4, 5, 6]})
        >>> df
           A  B
        0  1  3
        1  2  4
        2  3  5
        3  4  6

        >>> df.add_prefix('col_')
             col_A  col_B
        0       1       3
        1       2       4
        2       3       5
        3       4       6
        """
        f = lambda x: f"{prefix}{x}"

        axis_name = self._info_axis_name
        if axis is not None:
            axis_name = self._get_axis_name(axis)

        mapper = {axis_name: f}

        # error: Incompatible return value type (got "Optional[Self]",
        # expected "Self")
        # error: Argument 1 to "rename" of "NDFrame" has incompatible type
        # "**Dict[str, partial[str]]"; expected "Union[str, int, None]"
        # error: Keywords must be strings
        return self._rename(**mapper)  # type: ignore[return-value, arg-type, misc]

    @final
    def add_suffix(self, suffix: str, axis: Axis | None = None) -> Self:
        """
        Suffix labels with string `suffix`.

        For Series, the row labels are suffixed.
        For DataFrame, the column labels are suffixed.

        Parameters
        ----------
        suffix : str
            The string to add after each label.
        axis : {0 or 'index', 1 or 'columns', None}, default None
            Axis to add suffix on

            .. versionadded:: 2.0.0

        Returns
        -------
        Series or DataFrame
            New Series or DataFrame with updated labels.

        See Also
        --------
        Series.add_prefix: Prefix row labels with string `prefix`.
        DataFrame.add_prefix: Prefix column labels with string `prefix`.

        Examples
        --------
        >>> s = pd.Series([1, 2, 3, 4])
        >>> s
        0    1
        1    2
        2    3
        3    4
        dtype: int64

        >>> s.add_suffix('_item')
        0_item    1
        1_item    2
        2_item    3
        3_item    4
        dtype: int64

        >>> df = pd.DataFrame({'A': [1, 2, 3, 4], 'B': [3, 4, 5, 6]})
        >>> df
           A  B
        0  1  3
        1  2  4
        2  3  5
        3  4  6

        >>> df.add_suffix('_col')
             A_col  B_col
        0       1       3
        1       2       4
        2       3       5
        3       4       6
        """
        f = lambda x: f"{x}{suffix}"

        axis_name = self._info_axis_name
        if axis is not None:
            axis_name = self._get_axis_name(axis)

        mapper = {axis_name: f}
        # error: Incompatible return value type (got "Optional[Self]",
        # expected "Self")
        # error: Argument 1 to "rename" of "NDFrame" has incompatible type
        # "**Dict[str, partial[str]]"; expected "Union[str, int, None]"
        # error: Keywords must be strings
        return self._rename(**mapper)  # type: ignore[return-value, arg-type, misc]

    @overload
    def sort_values(
        self,
        *,
        axis: Axis = ...,
        ascending: bool_t | Sequence[bool_t] = ...,
        inplace: Literal[False] = ...,
        kind: SortKind = ...,
        na_position: NaPosition = ...,
        ignore_index: bool_t = ...,
        key: ValueKeyFunc = ...,
    ) -> Self:
        ...

    @overload
    def sort_values(
        self,
        *,
        axis: Axis = ...,
        ascending: bool_t | Sequence[bool_t] = ...,
        inplace: Literal[True],
        kind: SortKind = ...,
        na_position: NaPosition = ...,
        ignore_index: bool_t = ...,
        key: ValueKeyFunc = ...,
    ) -> None:
        ...

    @overload
    def sort_values(
        self,
        *,
        axis: Axis = ...,
        ascending: bool_t | Sequence[bool_t] = ...,
        inplace: bool_t = ...,
        kind: SortKind = ...,
        na_position: NaPosition = ...,
        ignore_index: bool_t = ...,
        key: ValueKeyFunc = ...,
    ) -> Self | None:
        ...

    def sort_values(
        self,
        *,
        axis: Axis = 0,
        ascending: bool_t | Sequence[bool_t] = True,
        inplace: bool_t = False,
        kind: SortKind = "quicksort",
        na_position: NaPosition = "last",
        ignore_index: bool_t = False,
        key: ValueKeyFunc | None = None,
    ) -> Self | None:
        """
        Sort by the values along either axis.

        Parameters
        ----------%(optional_by)s
        axis : %(axes_single_arg)s, default 0
             Axis to be sorted.
        ascending : bool or list of bool, default True
             Sort ascending vs. descending. Specify list for multiple sort
             orders.  If this is a list of bools, must match the length of
             the by.
        inplace : bool, default False
             If True, perform operation in-place.
        kind : {'quicksort', 'mergesort', 'heapsort', 'stable'}, default 'quicksort'
             Choice of sorting algorithm. See also :func:`numpy.sort` for more
             information. `mergesort` and `stable` are the only stable algorithms. For
             DataFrames, this option is only applied when sorting on a single
             column or label.
        na_position : {'first', 'last'}, default 'last'
             Puts NaNs at the beginning if `first`; `last` puts NaNs at the
             end.
        ignore_index : bool, default False
             If True, the resulting axis will be labeled 0, 1, …, n - 1.
        key : callable, optional
            Apply the key function to the values
            before sorting. This is similar to the `key` argument in the
            builtin :meth:`sorted` function, with the notable difference that
            this `key` function should be *vectorized*. It should expect a
            ``Series`` and return a Series with the same shape as the input.
            It will be applied to each column in `by` independently.

        Returns
        -------
        DataFrame or None
            DataFrame with sorted values or None if ``inplace=True``.

        See Also
        --------
        DataFrame.sort_index : Sort a DataFrame by the index.
        Series.sort_values : Similar method for a Series.

        Examples
        --------
        >>> df = pd.DataFrame({
        ...     'col1': ['A', 'A', 'B', np.nan, 'D', 'C'],
        ...     'col2': [2, 1, 9, 8, 7, 4],
        ...     'col3': [0, 1, 9, 4, 2, 3],
        ...     'col4': ['a', 'B', 'c', 'D', 'e', 'F']
        ... })
        >>> df
          col1  col2  col3 col4
        0    A     2     0    a
        1    A     1     1    B
        2    B     9     9    c
        3  NaN     8     4    D
        4    D     7     2    e
        5    C     4     3    F

        Sort by col1

        >>> df.sort_values(by=['col1'])
          col1  col2  col3 col4
        0    A     2     0    a
        1    A     1     1    B
        2    B     9     9    c
        5    C     4     3    F
        4    D     7     2    e
        3  NaN     8     4    D

        Sort by multiple columns

        >>> df.sort_values(by=['col1', 'col2'])
          col1  col2  col3 col4
        1    A     1     1    B
        0    A     2     0    a
        2    B     9     9    c
        5    C     4     3    F
        4    D     7     2    e
        3  NaN     8     4    D

        Sort Descending

        >>> df.sort_values(by='col1', ascending=False)
          col1  col2  col3 col4
        4    D     7     2    e
        5    C     4     3    F
        2    B     9     9    c
        0    A     2     0    a
        1    A     1     1    B
        3  NaN     8     4    D

        Putting NAs first

        >>> df.sort_values(by='col1', ascending=False, na_position='first')
          col1  col2  col3 col4
        3  NaN     8     4    D
        4    D     7     2    e
        5    C     4     3    F
        2    B     9     9    c
        0    A     2     0    a
        1    A     1     1    B

        Sorting with a key function

        >>> df.sort_values(by='col4', key=lambda col: col.str.lower())
           col1  col2  col3 col4
        0    A     2     0    a
        1    A     1     1    B
        2    B     9     9    c
        3  NaN     8     4    D
        4    D     7     2    e
        5    C     4     3    F

        Natural sort with the key argument,
        using the `natsort <https://github.com/SethMMorton/natsort>` package.

        >>> df = pd.DataFrame({
        ...    "time": ['0hr', '128hr', '72hr', '48hr', '96hr'],
        ...    "value": [10, 20, 30, 40, 50]
        ... })
        >>> df
            time  value
        0    0hr     10
        1  128hr     20
        2   72hr     30
        3   48hr     40
        4   96hr     50
        >>> from natsort import index_natsorted
        >>> df.sort_values(
        ...     by="time",
        ...     key=lambda x: np.argsort(index_natsorted(df["time"]))
        ... )
            time  value
        0    0hr     10
        3   48hr     40
        2   72hr     30
        4   96hr     50
        1  128hr     20
        """
        raise AbstractMethodError(self)

    @overload
    def sort_index(
        self,
        *,
        axis: Axis = ...,
        level: IndexLabel = ...,
        ascending: bool_t | Sequence[bool_t] = ...,
        inplace: Literal[True],
        kind: SortKind = ...,
        na_position: NaPosition = ...,
        sort_remaining: bool_t = ...,
        ignore_index: bool_t = ...,
        key: IndexKeyFunc = ...,
    ) -> None:
        ...

    @overload
    def sort_index(
        self,
        *,
        axis: Axis = ...,
        level: IndexLabel = ...,
        ascending: bool_t | Sequence[bool_t] = ...,
        inplace: Literal[False] = ...,
        kind: SortKind = ...,
        na_position: NaPosition = ...,
        sort_remaining: bool_t = ...,
        ignore_index: bool_t = ...,
        key: IndexKeyFunc = ...,
    ) -> Self:
        ...

    @overload
    def sort_index(
        self,
        *,
        axis: Axis = ...,
        level: IndexLabel = ...,
        ascending: bool_t | Sequence[bool_t] = ...,
        inplace: bool_t = ...,
        kind: SortKind = ...,
        na_position: NaPosition = ...,
        sort_remaining: bool_t = ...,
        ignore_index: bool_t = ...,
        key: IndexKeyFunc = ...,
    ) -> Self | None:
        ...

    def sort_index(
        self,
        *,
        axis: Axis = 0,
        level: IndexLabel | None = None,
        ascending: bool_t | Sequence[bool_t] = True,
        inplace: bool_t = False,
        kind: SortKind = "quicksort",
        na_position: NaPosition = "last",
        sort_remaining: bool_t = True,
        ignore_index: bool_t = False,
        key: IndexKeyFunc | None = None,
    ) -> Self | None:
        inplace = validate_bool_kwarg(inplace, "inplace")
        axis = self._get_axis_number(axis)
        ascending = validate_ascending(ascending)

        target = self._get_axis(axis)

        indexer = get_indexer_indexer(
            target, level, ascending, kind, na_position, sort_remaining, key
        )

        if indexer is None:
            if inplace:
                result = self
            else:
                result = self.copy(deep=None)

            if ignore_index:
                result.index = default_index(len(self))
            if inplace:
                return None
            else:
                return result

        baxis = self._get_block_manager_axis(axis)
        new_data = self._mgr.take(indexer, axis=baxis, verify=False)

        # reconstruct axis if needed
        if not ignore_index:
            new_axis = new_data.axes[baxis]._sort_levels_monotonic()
        else:
            new_axis = default_index(len(indexer))
        new_data.set_axis(baxis, new_axis)

        result = self._constructor_from_mgr(new_data, axes=new_data.axes)

        if inplace:
            return self._update_inplace(result)
        else:
            return result.__finalize__(self, method="sort_index")

    @doc(
        klass=_shared_doc_kwargs["klass"],
        optional_reindex="",
    )
    def reindex(
        self,
        labels=None,
        *,
        index=None,
        columns=None,
        axis: Axis | None = None,
        method: ReindexMethod | None = None,
        copy: bool_t | None = None,
        level: Level | None = None,
        fill_value: Scalar | None = np.nan,
        limit: int | None = None,
        tolerance=None,
    ) -> Self:
        """
        Conform {klass} to new index with optional filling logic.

        Places NA/NaN in locations having no value in the previous index. A new object
        is produced unless the new index is equivalent to the current one and
        ``copy=False``.

        Parameters
        ----------
        {optional_reindex}
        method : {{None, 'backfill'/'bfill', 'pad'/'ffill', 'nearest'}}
            Method to use for filling holes in reindexed DataFrame.
            Please note: this is only applicable to DataFrames/Series with a
            monotonically increasing/decreasing index.

            * None (default): don't fill gaps
            * pad / ffill: Propagate last valid observation forward to next
              valid.
            * backfill / bfill: Use next valid observation to fill gap.
            * nearest: Use nearest valid observations to fill gap.

        copy : bool, default True
            Return a new object, even if the passed indexes are the same.

            .. note::
                The `copy` keyword will change behavior in pandas 3.0.
                `Copy-on-Write
                <https://pandas.pydata.org/docs/dev/user_guide/copy_on_write.html>`__
                will be enabled by default, which means that all methods with a
                `copy` keyword will use a lazy copy mechanism to defer the copy and
                ignore the `copy` keyword. The `copy` keyword will be removed in a
                future version of pandas.

                You can already get the future behavior and improvements through
                enabling copy on write ``pd.options.mode.copy_on_write = True``
        level : int or name
            Broadcast across a level, matching Index values on the
            passed MultiIndex level.
        fill_value : scalar, default np.nan
            Value to use for missing values. Defaults to NaN, but can be any
            "compatible" value.
        limit : int, default None
            Maximum number of consecutive elements to forward or backward fill.
        tolerance : optional
            Maximum distance between original and new labels for inexact
            matches. The values of the index at the matching locations most
            satisfy the equation ``abs(index[indexer] - target) <= tolerance``.

            Tolerance may be a scalar value, which applies the same tolerance
            to all values, or list-like, which applies variable tolerance per
            element. List-like includes list, tuple, array, Series, and must be
            the same size as the index and its dtype must exactly match the
            index's type.

        Returns
        -------
        {klass} with changed index.

        See Also
        --------
        DataFrame.set_index : Set row labels.
        DataFrame.reset_index : Remove row labels or move them to new columns.
        DataFrame.reindex_like : Change to same indices as other DataFrame.

        Examples
        --------
        ``DataFrame.reindex`` supports two calling conventions

        * ``(index=index_labels, columns=column_labels, ...)``
        * ``(labels, axis={{'index', 'columns'}}, ...)``

        We *highly* recommend using keyword arguments to clarify your
        intent.

        Create a dataframe with some fictional data.

        >>> index = ['Firefox', 'Chrome', 'Safari', 'IE10', 'Konqueror']
        >>> df = pd.DataFrame({{'http_status': [200, 200, 404, 404, 301],
        ...                   'response_time': [0.04, 0.02, 0.07, 0.08, 1.0]}},
        ...                   index=index)
        >>> df
                   http_status  response_time
        Firefox            200           0.04
        Chrome             200           0.02
        Safari             404           0.07
        IE10               404           0.08
        Konqueror          301           1.00

        Create a new index and reindex the dataframe. By default
        values in the new index that do not have corresponding
        records in the dataframe are assigned ``NaN``.

        >>> new_index = ['Safari', 'Iceweasel', 'Comodo Dragon', 'IE10',
        ...              'Chrome']
        >>> df.reindex(new_index)
                       http_status  response_time
        Safari               404.0           0.07
        Iceweasel              NaN            NaN
        Comodo Dragon          NaN            NaN
        IE10                 404.0           0.08
        Chrome               200.0           0.02

        We can fill in the missing values by passing a value to
        the keyword ``fill_value``. Because the index is not monotonically
        increasing or decreasing, we cannot use arguments to the keyword
        ``method`` to fill the ``NaN`` values.

        >>> df.reindex(new_index, fill_value=0)
                       http_status  response_time
        Safari                 404           0.07
        Iceweasel                0           0.00
        Comodo Dragon            0           0.00
        IE10                   404           0.08
        Chrome                 200           0.02

        >>> df.reindex(new_index, fill_value='missing')
                      http_status response_time
        Safari                404          0.07
        Iceweasel         missing       missing
        Comodo Dragon     missing       missing
        IE10                  404          0.08
        Chrome                200          0.02

        We can also reindex the columns.

        >>> df.reindex(columns=['http_status', 'user_agent'])
                   http_status  user_agent
        Firefox            200         NaN
        Chrome             200         NaN
        Safari             404         NaN
        IE10               404         NaN
        Konqueror          301         NaN

        Or we can use "axis-style" keyword arguments

        >>> df.reindex(['http_status', 'user_agent'], axis="columns")
                   http_status  user_agent
        Firefox            200         NaN
        Chrome             200         NaN
        Safari             404         NaN
        IE10               404         NaN
        Konqueror          301         NaN

        To further illustrate the filling functionality in
        ``reindex``, we will create a dataframe with a
        monotonically increasing index (for example, a sequence
        of dates).

        >>> date_index = pd.date_range('1/1/2010', periods=6, freq='D')
        >>> df2 = pd.DataFrame({{"prices": [100, 101, np.nan, 100, 89, 88]}},
        ...                    index=date_index)
        >>> df2
                    prices
        2010-01-01   100.0
        2010-01-02   101.0
        2010-01-03     NaN
        2010-01-04   100.0
        2010-01-05    89.0
        2010-01-06    88.0

        Suppose we decide to expand the dataframe to cover a wider
        date range.

        >>> date_index2 = pd.date_range('12/29/2009', periods=10, freq='D')
        >>> df2.reindex(date_index2)
                    prices
        2009-12-29     NaN
        2009-12-30     NaN
        2009-12-31     NaN
        2010-01-01   100.0
        2010-01-02   101.0
        2010-01-03     NaN
        2010-01-04   100.0
        2010-01-05    89.0
        2010-01-06    88.0
        2010-01-07     NaN

        The index entries that did not have a value in the original data frame
        (for example, '2009-12-29') are by default filled with ``NaN``.
        If desired, we can fill in the missing values using one of several
        options.

        For example, to back-propagate the last valid value to fill the ``NaN``
        values, pass ``bfill`` as an argument to the ``method`` keyword.

        >>> df2.reindex(date_index2, method='bfill')
                    prices
        2009-12-29   100.0
        2009-12-30   100.0
        2009-12-31   100.0
        2010-01-01   100.0
        2010-01-02   101.0
        2010-01-03     NaN
        2010-01-04   100.0
        2010-01-05    89.0
        2010-01-06    88.0
        2010-01-07     NaN

        Please note that the ``NaN`` value present in the original dataframe
        (at index value 2010-01-03) will not be filled by any of the
        value propagation schemes. This is because filling while reindexing
        does not look at dataframe values, but only compares the original and
        desired indexes. If you do want to fill in the ``NaN`` values present
        in the original dataframe, use the ``fillna()`` method.

        See the :ref:`user guide <basics.reindexing>` for more.
        """
        # TODO: Decide if we care about having different examples for different
        # kinds

        if index is not None and columns is not None and labels is not None:
            raise TypeError("Cannot specify all of 'labels', 'index', 'columns'.")
        elif index is not None or columns is not None:
            if axis is not None:
                raise TypeError(
                    "Cannot specify both 'axis' and any of 'index' or 'columns'"
                )
            if labels is not None:
                if index is not None:
                    columns = labels
                else:
                    index = labels
        else:
            if axis and self._get_axis_number(axis) == 1:
                columns = labels
            else:
                index = labels
        axes: dict[Literal["index", "columns"], Any] = {
            "index": index,
            "columns": columns,
        }
        method = clean_reindex_fill_method(method)

        # if all axes that are requested to reindex are equal, then only copy
        # if indicated must have index names equal here as well as values
        if copy and using_copy_on_write():
            copy = False
        if all(
            self._get_axis(axis_name).identical(ax)
            for axis_name, ax in axes.items()
            if ax is not None
        ):
            return self.copy(deep=copy)

        # check if we are a multi reindex
        if self._needs_reindex_multi(axes, method, level):
            return self._reindex_multi(axes, copy, fill_value)

        # perform the reindex on the axes
        return self._reindex_axes(
            axes, level, limit, tolerance, method, fill_value, copy
        ).__finalize__(self, method="reindex")

    @final
    def _reindex_axes(
        self,
        axes,
        level: Level | None,
        limit: int | None,
        tolerance,
        method,
        fill_value: Scalar | None,
        copy: bool_t | None,
    ) -> Self:
        """Perform the reindex for all the axes."""
        obj = self
        for a in self._AXIS_ORDERS:
            labels = axes[a]
            if labels is None:
                continue

            ax = self._get_axis(a)
            new_index, indexer = ax.reindex(
                labels, level=level, limit=limit, tolerance=tolerance, method=method
            )

            axis = self._get_axis_number(a)
            obj = obj._reindex_with_indexers(
                {axis: [new_index, indexer]},
                fill_value=fill_value,
                copy=copy,
                allow_dups=False,
            )
            # If we've made a copy once, no need to make another one
            copy = False

        return obj

    def _needs_reindex_multi(self, axes, method, level: Level | None) -> bool_t:
        """Check if we do need a multi reindex."""
        return (
            (common.count_not_none(*axes.values()) == self._AXIS_LEN)
            and method is None
            and level is None
            # reindex_multi calls self.values, so we only want to go
            #  down that path when doing so is cheap.
            and self._can_fast_transpose
        )

    def _reindex_multi(self, axes, copy, fill_value):
        raise AbstractMethodError(self)

    @final
    def _reindex_with_indexers(
        self,
        reindexers,
        fill_value=None,
        copy: bool_t | None = False,
        allow_dups: bool_t = False,
    ) -> Self:
        """allow_dups indicates an internal call here"""
        # reindex doing multiple operations on different axes if indicated
        new_data = self._mgr
        for axis in sorted(reindexers.keys()):
            index, indexer = reindexers[axis]
            baxis = self._get_block_manager_axis(axis)

            if index is None:
                continue

            index = ensure_index(index)
            if indexer is not None:
                indexer = ensure_platform_int(indexer)

            # TODO: speed up on homogeneous DataFrame objects (see _reindex_multi)
            new_data = new_data.reindex_indexer(
                index,
                indexer,
                axis=baxis,
                fill_value=fill_value,
                allow_dups=allow_dups,
                copy=copy,
            )
            # If we've made a copy once, no need to make another one
            copy = False

        if (
            (copy or copy is None)
            and new_data is self._mgr
            and not using_copy_on_write()
        ):
            new_data = new_data.copy(deep=copy)
        elif using_copy_on_write() and new_data is self._mgr:
            new_data = new_data.copy(deep=False)

        return self._constructor_from_mgr(new_data, axes=new_data.axes).__finalize__(
            self
        )

    def filter(
        self,
        items=None,
        like: str | None = None,
        regex: str | None = None,
        axis: Axis | None = None,
    ) -> Self:
        """
        Subset the dataframe rows or columns according to the specified index labels.

        Note that this routine does not filter a dataframe on its
        contents. The filter is applied to the labels of the index.

        Parameters
        ----------
        items : list-like
            Keep labels from axis which are in items.
        like : str
            Keep labels from axis for which "like in label == True".
        regex : str (regular expression)
            Keep labels from axis for which re.search(regex, label) == True.
        axis : {0 or 'index', 1 or 'columns', None}, default None
            The axis to filter on, expressed either as an index (int)
            or axis name (str). By default this is the info axis, 'columns' for
            DataFrame. For `Series` this parameter is unused and defaults to `None`.

        Returns
        -------
        same type as input object

        See Also
        --------
        DataFrame.loc : Access a group of rows and columns
            by label(s) or a boolean array.

        Notes
        -----
        The ``items``, ``like``, and ``regex`` parameters are
        enforced to be mutually exclusive.

        ``axis`` defaults to the info axis that is used when indexing
        with ``[]``.

        Examples
        --------
        >>> df = pd.DataFrame(np.array(([1, 2, 3], [4, 5, 6])),
        ...                   index=['mouse', 'rabbit'],
        ...                   columns=['one', 'two', 'three'])
        >>> df
                one  two  three
        mouse     1    2      3
        rabbit    4    5      6

        >>> # select columns by name
        >>> df.filter(items=['one', 'three'])
                 one  three
        mouse     1      3
        rabbit    4      6

        >>> # select columns by regular expression
        >>> df.filter(regex='e$', axis=1)
                 one  three
        mouse     1      3
        rabbit    4      6

        >>> # select rows containing 'bbi'
        >>> df.filter(like='bbi', axis=0)
                 one  two  three
        rabbit    4    5      6
        """
        nkw = common.count_not_none(items, like, regex)
        if nkw > 1:
            raise TypeError(
                "Keyword arguments `items`, `like`, or `regex` "
                "are mutually exclusive"
            )

        if axis is None:
            axis = self._info_axis_name
        labels = self._get_axis(axis)

        if items is not None:
            name = self._get_axis_name(axis)
            items = Index(items).intersection(labels)
            if len(items) == 0:
                # Keep the dtype of labels when we are empty
                items = items.astype(labels.dtype)
            # error: Keywords must be strings
            return self.reindex(**{name: items})  # type: ignore[misc]
        elif like:

            def f(x) -> bool_t:
                assert like is not None  # needed for mypy
                return like in ensure_str(x)

            values = labels.map(f)
            return self.loc(axis=axis)[values]
        elif regex:

            def f(x) -> bool_t:
                return matcher.search(ensure_str(x)) is not None

            matcher = re.compile(regex)
            values = labels.map(f)
            return self.loc(axis=axis)[values]
        else:
            raise TypeError("Must pass either `items`, `like`, or `regex`")

    @final
    def head(self, n: int = 5) -> Self:
        """
        Return the first `n` rows.

        This function returns the first `n` rows for the object based
        on position. It is useful for quickly testing if your object
        has the right type of data in it.

        For negative values of `n`, this function returns all rows except
        the last `|n|` rows, equivalent to ``df[:n]``.

        If n is larger than the number of rows, this function returns all rows.

        Parameters
        ----------
        n : int, default 5
            Number of rows to select.

        Returns
        -------
        same type as caller
            The first `n` rows of the caller object.

        See Also
        --------
        DataFrame.tail: Returns the last `n` rows.

        Examples
        --------
        >>> df = pd.DataFrame({'animal': ['alligator', 'bee', 'falcon', 'lion',
        ...                    'monkey', 'parrot', 'shark', 'whale', 'zebra']})
        >>> df
              animal
        0  alligator
        1        bee
        2     falcon
        3       lion
        4     monkey
        5     parrot
        6      shark
        7      whale
        8      zebra

        Viewing the first 5 lines

        >>> df.head()
              animal
        0  alligator
        1        bee
        2     falcon
        3       lion
        4     monkey

        Viewing the first `n` lines (three in this case)

        >>> df.head(3)
              animal
        0  alligator
        1        bee
        2     falcon

        For negative values of `n`

        >>> df.head(-3)
              animal
        0  alligator
        1        bee
        2     falcon
        3       lion
        4     monkey
        5     parrot
        """
        if using_copy_on_write():
            return self.iloc[:n].copy()
        return self.iloc[:n]

    @final
    def tail(self, n: int = 5) -> Self:
        """
        Return the last `n` rows.

        This function returns last `n` rows from the object based on
        position. It is useful for quickly verifying data, for example,
        after sorting or appending rows.

        For negative values of `n`, this function returns all rows except
        the first `|n|` rows, equivalent to ``df[|n|:]``.

        If n is larger than the number of rows, this function returns all rows.

        Parameters
        ----------
        n : int, default 5
            Number of rows to select.

        Returns
        -------
        type of caller
            The last `n` rows of the caller object.

        See Also
        --------
        DataFrame.head : The first `n` rows of the caller object.

        Examples
        --------
        >>> df = pd.DataFrame({'animal': ['alligator', 'bee', 'falcon', 'lion',
        ...                    'monkey', 'parrot', 'shark', 'whale', 'zebra']})
        >>> df
              animal
        0  alligator
        1        bee
        2     falcon
        3       lion
        4     monkey
        5     parrot
        6      shark
        7      whale
        8      zebra

        Viewing the last 5 lines

        >>> df.tail()
           animal
        4  monkey
        5  parrot
        6   shark
        7   whale
        8   zebra

        Viewing the last `n` lines (three in this case)

        >>> df.tail(3)
          animal
        6  shark
        7  whale
        8  zebra

        For negative values of `n`

        >>> df.tail(-3)
           animal
        3    lion
        4  monkey
        5  parrot
        6   shark
        7   whale
        8   zebra
        """
        if using_copy_on_write():
            if n == 0:
                return self.iloc[0:0].copy()
            return self.iloc[-n:].copy()
        if n == 0:
            return self.iloc[0:0]
        return self.iloc[-n:]

    @final
    def sample(
        self,
        n: int | None = None,
        frac: float | None = None,
        replace: bool_t = False,
        weights=None,
        random_state: RandomState | None = None,
        axis: Axis | None = None,
        ignore_index: bool_t = False,
    ) -> Self:
        """
        Return a random sample of items from an axis of object.

        You can use `random_state` for reproducibility.

        Parameters
        ----------
        n : int, optional
            Number of items from axis to return. Cannot be used with `frac`.
            Default = 1 if `frac` = None.
        frac : float, optional
            Fraction of axis items to return. Cannot be used with `n`.
        replace : bool, default False
            Allow or disallow sampling of the same row more than once.
        weights : str or ndarray-like, optional
            Default 'None' results in equal probability weighting.
            If passed a Series, will align with target object on index. Index
            values in weights not found in sampled object will be ignored and
            index values in sampled object not in weights will be assigned
            weights of zero.
            If called on a DataFrame, will accept the name of a column
            when axis = 0.
            Unless weights are a Series, weights must be same length as axis
            being sampled.
            If weights do not sum to 1, they will be normalized to sum to 1.
            Missing values in the weights column will be treated as zero.
            Infinite values not allowed.
        random_state : int, array-like, BitGenerator, np.random.RandomState, np.random.Generator, optional
            If int, array-like, or BitGenerator, seed for random number generator.
            If np.random.RandomState or np.random.Generator, use as given.

            .. versionchanged:: 1.4.0

                np.random.Generator objects now accepted

        axis : {0 or 'index', 1 or 'columns', None}, default None
            Axis to sample. Accepts axis number or name. Default is stat axis
            for given data type. For `Series` this parameter is unused and defaults to `None`.
        ignore_index : bool, default False
            If True, the resulting index will be labeled 0, 1, …, n - 1.

            .. versionadded:: 1.3.0

        Returns
        -------
        Series or DataFrame
            A new object of same type as caller containing `n` items randomly
            sampled from the caller object.

        See Also
        --------
        DataFrameGroupBy.sample: Generates random samples from each group of a
            DataFrame object.
        SeriesGroupBy.sample: Generates random samples from each group of a
            Series object.
        numpy.random.choice: Generates a random sample from a given 1-D numpy
            array.

        Notes
        -----
        If `frac` > 1, `replacement` should be set to `True`.

        Examples
        --------
        >>> df = pd.DataFrame({'num_legs': [2, 4, 8, 0],
        ...                    'num_wings': [2, 0, 0, 0],
        ...                    'num_specimen_seen': [10, 2, 1, 8]},
        ...                   index=['falcon', 'dog', 'spider', 'fish'])
        >>> df
                num_legs  num_wings  num_specimen_seen
        falcon         2          2                 10
        dog            4          0                  2
        spider         8          0                  1
        fish           0          0                  8

        Extract 3 random elements from the ``Series`` ``df['num_legs']``:
        Note that we use `random_state` to ensure the reproducibility of
        the examples.

        >>> df['num_legs'].sample(n=3, random_state=1)
        fish      0
        spider    8
        falcon    2
        Name: num_legs, dtype: int64

        A random 50% sample of the ``DataFrame`` with replacement:

        >>> df.sample(frac=0.5, replace=True, random_state=1)
              num_legs  num_wings  num_specimen_seen
        dog          4          0                  2
        fish         0          0                  8

        An upsample sample of the ``DataFrame`` with replacement:
        Note that `replace` parameter has to be `True` for `frac` parameter > 1.

        >>> df.sample(frac=2, replace=True, random_state=1)
                num_legs  num_wings  num_specimen_seen
        dog            4          0                  2
        fish           0          0                  8
        falcon         2          2                 10
        falcon         2          2                 10
        fish           0          0                  8
        dog            4          0                  2
        fish           0          0                  8
        dog            4          0                  2

        Using a DataFrame column as weights. Rows with larger value in the
        `num_specimen_seen` column are more likely to be sampled.

        >>> df.sample(n=2, weights='num_specimen_seen', random_state=1)
                num_legs  num_wings  num_specimen_seen
        falcon         2          2                 10
        fish           0          0                  8
        """  # noqa: E501
        if axis is None:
            axis = 0

        axis = self._get_axis_number(axis)
        obj_len = self.shape[axis]

        # Process random_state argument
        rs = common.random_state(random_state)

        size = sample.process_sampling_size(n, frac, replace)
        if size is None:
            assert frac is not None
            size = round(frac * obj_len)

        if weights is not None:
            weights = sample.preprocess_weights(self, weights, axis)

        sampled_indices = sample.sample(obj_len, size, replace, weights, rs)
        result = self.take(sampled_indices, axis=axis)

        if ignore_index:
            result.index = default_index(len(result))

        return result

    @final
    @doc(klass=_shared_doc_kwargs["klass"])
    def pipe(
        self,
        func: Callable[..., T] | tuple[Callable[..., T], str],
        *args,
        **kwargs,
    ) -> T:
        r"""
        Apply chainable functions that expect Series or DataFrames.

        Parameters
        ----------
        func : function
            Function to apply to the {klass}.
            ``args``, and ``kwargs`` are passed into ``func``.
            Alternatively a ``(callable, data_keyword)`` tuple where
            ``data_keyword`` is a string indicating the keyword of
            ``callable`` that expects the {klass}.
        *args : iterable, optional
            Positional arguments passed into ``func``.
        **kwargs : mapping, optional
            A dictionary of keyword arguments passed into ``func``.

        Returns
        -------
        the return type of ``func``.

        See Also
        --------
        DataFrame.apply : Apply a function along input axis of DataFrame.
        DataFrame.map : Apply a function elementwise on a whole DataFrame.
        Series.map : Apply a mapping correspondence on a
            :class:`~pandas.Series`.

        Notes
        -----
        Use ``.pipe`` when chaining together functions that expect
        Series, DataFrames or GroupBy objects.

        Examples
        --------
        Constructing a income DataFrame from a dictionary.

        >>> data = [[8000, 1000], [9500, np.nan], [5000, 2000]]
        >>> df = pd.DataFrame(data, columns=['Salary', 'Others'])
        >>> df
           Salary  Others
        0    8000  1000.0
        1    9500     NaN
        2    5000  2000.0

        Functions that perform tax reductions on an income DataFrame.

        >>> def subtract_federal_tax(df):
        ...     return df * 0.9
        >>> def subtract_state_tax(df, rate):
        ...     return df * (1 - rate)
        >>> def subtract_national_insurance(df, rate, rate_increase):
        ...     new_rate = rate + rate_increase
        ...     return df * (1 - new_rate)

        Instead of writing

        >>> subtract_national_insurance(
        ...     subtract_state_tax(subtract_federal_tax(df), rate=0.12),
        ...     rate=0.05,
        ...     rate_increase=0.02)  # doctest: +SKIP

        You can write

        >>> (
        ...     df.pipe(subtract_federal_tax)
        ...     .pipe(subtract_state_tax, rate=0.12)
        ...     .pipe(subtract_national_insurance, rate=0.05, rate_increase=0.02)
        ... )
            Salary   Others
        0  5892.48   736.56
        1  6997.32      NaN
        2  3682.80  1473.12

        If you have a function that takes the data as (say) the second
        argument, pass a tuple indicating which keyword expects the
        data. For example, suppose ``national_insurance`` takes its data as ``df``
        in the second argument:

        >>> def subtract_national_insurance(rate, df, rate_increase):
        ...     new_rate = rate + rate_increase
        ...     return df * (1 - new_rate)
        >>> (
        ...     df.pipe(subtract_federal_tax)
        ...     .pipe(subtract_state_tax, rate=0.12)
        ...     .pipe(
        ...         (subtract_national_insurance, 'df'),
        ...         rate=0.05,
        ...         rate_increase=0.02
        ...     )
        ... )
            Salary   Others
        0  5892.48   736.56
        1  6997.32      NaN
        2  3682.80  1473.12
        """
        if using_copy_on_write():
            return common.pipe(self.copy(deep=None), func, *args, **kwargs)
        return common.pipe(self, func, *args, **kwargs)

    # ----------------------------------------------------------------------
    # Attribute access

    @final
    def __finalize__(self, other, method: str | None = None, **kwargs) -> Self:
        """
        Propagate metadata from other to self.

        Parameters
        ----------
        other : the object from which to get the attributes that we are going
            to propagate
        method : str, optional
            A passed method name providing context on where ``__finalize__``
            was called.

            .. warning::

               The value passed as `method` are not currently considered
               stable across pandas releases.
        """
        if isinstance(other, NDFrame):
            if other.attrs:
                # We want attrs propagation to have minimal performance
                # impact if attrs are not used; i.e. attrs is an empty dict.
                # One could make the deepcopy unconditionally, but a deepcopy
                # of an empty dict is 50x more expensive than the empty check.
                self.attrs = deepcopy(other.attrs)

            self.flags.allows_duplicate_labels = other.flags.allows_duplicate_labels
            # For subclasses using _metadata.
            for name in set(self._metadata) & set(other._metadata):
                assert isinstance(name, str)
                object.__setattr__(self, name, getattr(other, name, None))

        if method == "concat":
            # propagate attrs only if all concat arguments have the same attrs
            if all(bool(obj.attrs) for obj in other.objs):
                # all concatenate arguments have non-empty attrs
                attrs = other.objs[0].attrs
                have_same_attrs = all(obj.attrs == attrs for obj in other.objs[1:])
                if have_same_attrs:
                    self.attrs = deepcopy(attrs)

            allows_duplicate_labels = all(
                x.flags.allows_duplicate_labels for x in other.objs
            )
            self.flags.allows_duplicate_labels = allows_duplicate_labels

        return self

    @final
    def __getattr__(self, name: str):
        """
        After regular attribute access, try looking up the name
        This allows simpler access to columns for interactive use.
        """
        # Note: obj.x will always call obj.__getattribute__('x') prior to
        # calling obj.__getattr__('x').
        if (
            name not in self._internal_names_set
            and name not in self._metadata
            and name not in self._accessors
            and self._info_axis._can_hold_identifiers_and_holds_name(name)
        ):
            return self[name]
        return object.__getattribute__(self, name)

    @final
    def __setattr__(self, name: str, value) -> None:
        """
        After regular attribute access, try setting the name
        This allows simpler access to columns for interactive use.
        """
        # first try regular attribute access via __getattribute__, so that
        # e.g. ``obj.x`` and ``obj.x = 4`` will always reference/modify
        # the same attribute.

        try:
            object.__getattribute__(self, name)
            return object.__setattr__(self, name, value)
        except AttributeError:
            pass

        # if this fails, go on to more involved attribute setting
        # (note that this matches __getattr__, above).
        if name in self._internal_names_set:
            object.__setattr__(self, name, value)
        elif name in self._metadata:
            object.__setattr__(self, name, value)
        else:
            try:
                existing = getattr(self, name)
                if isinstance(existing, Index):
                    object.__setattr__(self, name, value)
                elif name in self._info_axis:
                    self[name] = value
                else:
                    object.__setattr__(self, name, value)
            except (AttributeError, TypeError):
                if isinstance(self, ABCDataFrame) and (is_list_like(value)):
                    warnings.warn(
                        "Pandas doesn't allow columns to be "
                        "created via a new attribute name - see "
                        "https://pandas.pydata.org/pandas-docs/"
                        "stable/indexing.html#attribute-access",
                        stacklevel=find_stack_level(),
                    )
                object.__setattr__(self, name, value)

    @final
    def _dir_additions(self) -> set[str]:
        """
        add the string-like attributes from the info_axis.
        If info_axis is a MultiIndex, its first level values are used.
        """
        additions = super()._dir_additions()
        if self._info_axis._can_hold_strings:
            additions.update(self._info_axis._dir_additions_for_owner)
        return additions

    # ----------------------------------------------------------------------
    # Consolidation of internals

    @final
    def _protect_consolidate(self, f):
        """
        Consolidate _mgr -- if the blocks have changed, then clear the
        cache
        """
        if isinstance(self._mgr, (ArrayManager, SingleArrayManager)):
            return f()
        blocks_before = len(self._mgr.blocks)
        result = f()
        if len(self._mgr.blocks) != blocks_before:
            self._clear_item_cache()
        return result

    @final
    def _consolidate_inplace(self) -> None:
        """Consolidate data in place and return None"""

        def f() -> None:
            self._mgr = self._mgr.consolidate()

        self._protect_consolidate(f)

    @final
    def _consolidate(self):
        """
        Compute NDFrame with "consolidated" internals (data of each dtype
        grouped together in a single ndarray).

        Returns
        -------
        consolidated : same type as caller
        """
        f = lambda: self._mgr.consolidate()
        cons_data = self._protect_consolidate(f)
        return self._constructor_from_mgr(cons_data, axes=cons_data.axes).__finalize__(
            self
        )

    @final
    @property
    def _is_mixed_type(self) -> bool_t:
        if self._mgr.is_single_block:
            # Includes all Series cases
            return False

        if self._mgr.any_extension_types:
            # Even if they have the same dtype, we can't consolidate them,
            #  so we pretend this is "mixed'"
            return True

        return self.dtypes.nunique() > 1

    @final
    def _get_numeric_data(self) -> Self:
        new_mgr = self._mgr.get_numeric_data()
        return self._constructor_from_mgr(new_mgr, axes=new_mgr.axes).__finalize__(self)

    @final
    def _get_bool_data(self):
        new_mgr = self._mgr.get_bool_data()
        return self._constructor_from_mgr(new_mgr, axes=new_mgr.axes).__finalize__(self)

    # ----------------------------------------------------------------------
    # Internal Interface Methods

    @property
    def values(self):
        raise AbstractMethodError(self)

    @property
    def _values(self) -> ArrayLike:
        """internal implementation"""
        raise AbstractMethodError(self)

    @property
    def dtypes(self):
        """
        Return the dtypes in the DataFrame.

        This returns a Series with the data type of each column.
        The result's index is the original DataFrame's columns. Columns
        with mixed types are stored with the ``object`` dtype. See
        :ref:`the User Guide <basics.dtypes>` for more.

        Returns
        -------
        pandas.Series
            The data type of each column.

        Examples
        --------
        >>> df = pd.DataFrame({'float': [1.0],
        ...                    'int': [1],
        ...                    'datetime': [pd.Timestamp('20180310')],
        ...                    'string': ['foo']})
        >>> df.dtypes
        float              float64
        int                  int64
        datetime    datetime64[ns]
        string              object
        dtype: object
        """
        data = self._mgr.get_dtypes()
        return self._constructor_sliced(data, index=self._info_axis, dtype=np.object_)

    @final
    def astype(
        self, dtype, copy: bool_t | None = None, errors: IgnoreRaise = "raise"
    ) -> Self:
        """
        Cast a pandas object to a specified dtype ``dtype``.

        Parameters
        ----------
        dtype : str, data type, Series or Mapping of column name -> data type
            Use a str, numpy.dtype, pandas.ExtensionDtype or Python type to
            cast entire pandas object to the same type. Alternatively, use a
            mapping, e.g. {col: dtype, ...}, where col is a column label and dtype is
            a numpy.dtype or Python type to cast one or more of the DataFrame's
            columns to column-specific types.
        copy : bool, default True
            Return a copy when ``copy=True`` (be very careful setting
            ``copy=False`` as changes to values then may propagate to other
            pandas objects).

            .. note::
                The `copy` keyword will change behavior in pandas 3.0.
                `Copy-on-Write
                <https://pandas.pydata.org/docs/dev/user_guide/copy_on_write.html>`__
                will be enabled by default, which means that all methods with a
                `copy` keyword will use a lazy copy mechanism to defer the copy and
                ignore the `copy` keyword. The `copy` keyword will be removed in a
                future version of pandas.

                You can already get the future behavior and improvements through
                enabling copy on write ``pd.options.mode.copy_on_write = True``
        errors : {'raise', 'ignore'}, default 'raise'
            Control raising of exceptions on invalid data for provided dtype.

            - ``raise`` : allow exceptions to be raised
            - ``ignore`` : suppress exceptions. On error return original object.

        Returns
        -------
        same type as caller

        See Also
        --------
        to_datetime : Convert argument to datetime.
        to_timedelta : Convert argument to timedelta.
        to_numeric : Convert argument to a numeric type.
        numpy.ndarray.astype : Cast a numpy array to a specified type.

        Notes
        -----
        .. versionchanged:: 2.0.0

            Using ``astype`` to convert from timezone-naive dtype to
            timezone-aware dtype will raise an exception.
            Use :meth:`Series.dt.tz_localize` instead.

        Examples
        --------
        Create a DataFrame:

        >>> d = {'col1': [1, 2], 'col2': [3, 4]}
        >>> df = pd.DataFrame(data=d)
        >>> df.dtypes
        col1    int64
        col2    int64
        dtype: object

        Cast all columns to int32:

        >>> df.astype('int32').dtypes
        col1    int32
        col2    int32
        dtype: object

        Cast col1 to int32 using a dictionary:

        >>> df.astype({'col1': 'int32'}).dtypes
        col1    int32
        col2    int64
        dtype: object

        Create a series:

        >>> ser = pd.Series([1, 2], dtype='int32')
        >>> ser
        0    1
        1    2
        dtype: int32
        >>> ser.astype('int64')
        0    1
        1    2
        dtype: int64

        Convert to categorical type:

        >>> ser.astype('category')
        0    1
        1    2
        dtype: category
        Categories (2, int32): [1, 2]

        Convert to ordered categorical type with custom ordering:

        >>> from pandas.api.types import CategoricalDtype
        >>> cat_dtype = CategoricalDtype(
        ...     categories=[2, 1], ordered=True)
        >>> ser.astype(cat_dtype)
        0    1
        1    2
        dtype: category
        Categories (2, int64): [2 < 1]

        Create a series of dates:

        >>> ser_date = pd.Series(pd.date_range('20200101', periods=3))
        >>> ser_date
        0   2020-01-01
        1   2020-01-02
        2   2020-01-03
        dtype: datetime64[ns]
        """
        if copy and using_copy_on_write():
            copy = False

        if is_dict_like(dtype):
            if self.ndim == 1:  # i.e. Series
                if len(dtype) > 1 or self.name not in dtype:
                    raise KeyError(
                        "Only the Series name can be used for "
                        "the key in Series dtype mappings."
                    )
                new_type = dtype[self.name]
                return self.astype(new_type, copy, errors)

            # GH#44417 cast to Series so we can use .iat below, which will be
            #  robust in case we
            from pandas import Series

            dtype_ser = Series(dtype, dtype=object)

            for col_name in dtype_ser.index:
                if col_name not in self:
                    raise KeyError(
                        "Only a column name can be used for the "
                        "key in a dtype mappings argument. "
                        f"'{col_name}' not found in columns."
                    )

            dtype_ser = dtype_ser.reindex(self.columns, fill_value=None, copy=False)

            results = []
            for i, (col_name, col) in enumerate(self.items()):
                cdt = dtype_ser.iat[i]
                if isna(cdt):
                    res_col = col.copy(deep=copy)
                else:
                    try:
                        res_col = col.astype(dtype=cdt, copy=copy, errors=errors)
                    except ValueError as ex:
                        ex.args = (
                            f"{ex}: Error while type casting for column '{col_name}'",
                        )
                        raise
                results.append(res_col)

        elif is_extension_array_dtype(dtype) and self.ndim > 1:
            # TODO(EA2D): special case not needed with 2D EAs
            dtype = pandas_dtype(dtype)
            if isinstance(dtype, ExtensionDtype) and all(
                arr.dtype == dtype for arr in self._mgr.arrays
            ):
                return self.copy(deep=copy)
            # GH 18099/22869: columnwise conversion to extension dtype
            # GH 24704: self.items handles duplicate column names
            results = [
                ser.astype(dtype, copy=copy, errors=errors) for _, ser in self.items()
            ]

        else:
            # else, only a single dtype is given
            new_data = self._mgr.astype(dtype=dtype, copy=copy, errors=errors)
            res = self._constructor_from_mgr(new_data, axes=new_data.axes)
            return res.__finalize__(self, method="astype")

        # GH 33113: handle empty frame or series
        if not results:
            return self.copy(deep=None)

        # GH 19920: retain column metadata after concat
        result = concat(results, axis=1, copy=False)
        # GH#40810 retain subclass
        # error: Incompatible types in assignment
        # (expression has type "Self", variable has type "DataFrame")
        result = self._constructor(result)  # type: ignore[assignment]
        result.columns = self.columns
        result = result.__finalize__(self, method="astype")
        # https://github.com/python/mypy/issues/8354
        return cast(Self, result)

    @final
    def copy(self, deep: bool_t | None = True) -> Self:
        """
        Make a copy of this object's indices and data.

        When ``deep=True`` (default), a new object will be created with a
        copy of the calling object's data and indices. Modifications to
        the data or indices of the copy will not be reflected in the
        original object (see notes below).

        When ``deep=False``, a new object will be created without copying
        the calling object's data or index (only references to the data
        and index are copied). Any changes to the data of the original
        will be reflected in the shallow copy (and vice versa).

        .. note::
            The ``deep=False`` behaviour as described above will change
            in pandas 3.0. `Copy-on-Write
            <https://pandas.pydata.org/docs/dev/user_guide/copy_on_write.html>`__
            will be enabled by default, which means that the "shallow" copy
            is that is returned with ``deep=False`` will still avoid making
            an eager copy, but changes to the data of the original will *no*
            longer be reflected in the shallow copy (or vice versa). Instead,
            it makes use of a lazy (deferred) copy mechanism that will copy
            the data only when any changes to the original or shallow copy is
            made.

            You can already get the future behavior and improvements through
            enabling copy on write ``pd.options.mode.copy_on_write = True``

        Parameters
        ----------
        deep : bool, default True
            Make a deep copy, including a copy of the data and the indices.
            With ``deep=False`` neither the indices nor the data are copied.

        Returns
        -------
        Series or DataFrame
            Object type matches caller.

        Notes
        -----
        When ``deep=True``, data is copied but actual Python objects
        will not be copied recursively, only the reference to the object.
        This is in contrast to `copy.deepcopy` in the Standard Library,
        which recursively copies object data (see examples below).

        While ``Index`` objects are copied when ``deep=True``, the underlying
        numpy array is not copied for performance reasons. Since ``Index`` is
        immutable, the underlying data can be safely shared and a copy
        is not needed.

        Since pandas is not thread safe, see the
        :ref:`gotchas <gotchas.thread-safety>` when copying in a threading
        environment.

        When ``copy_on_write`` in pandas config is set to ``True``, the
        ``copy_on_write`` config takes effect even when ``deep=False``.
        This means that any changes to the copied data would make a new copy
        of the data upon write (and vice versa). Changes made to either the
        original or copied variable would not be reflected in the counterpart.
        See :ref:`Copy_on_Write <copy_on_write>` for more information.

        Examples
        --------
        >>> s = pd.Series([1, 2], index=["a", "b"])
        >>> s
        a    1
        b    2
        dtype: int64

        >>> s_copy = s.copy()
        >>> s_copy
        a    1
        b    2
        dtype: int64

        **Shallow copy versus default (deep) copy:**

        >>> s = pd.Series([1, 2], index=["a", "b"])
        >>> deep = s.copy()
        >>> shallow = s.copy(deep=False)

        Shallow copy shares data and index with original.

        >>> s is shallow
        False
        >>> s.values is shallow.values and s.index is shallow.index
        True

        Deep copy has own copy of data and index.

        >>> s is deep
        False
        >>> s.values is deep.values or s.index is deep.index
        False

        Updates to the data shared by shallow copy and original is reflected
        in both (NOTE: this will no longer be true for pandas >= 3.0);
        deep copy remains unchanged.

        >>> s.iloc[0] = 3
        >>> shallow.iloc[1] = 4
        >>> s
        a    3
        b    4
        dtype: int64
        >>> shallow
        a    3
        b    4
        dtype: int64
        >>> deep
        a    1
        b    2
        dtype: int64

        Note that when copying an object containing Python objects, a deep copy
        will copy the data, but will not do so recursively. Updating a nested
        data object will be reflected in the deep copy.

        >>> s = pd.Series([[1, 2], [3, 4]])
        >>> deep = s.copy()
        >>> s[0][0] = 10
        >>> s
        0    [10, 2]
        1     [3, 4]
        dtype: object
        >>> deep
        0    [10, 2]
        1     [3, 4]
        dtype: object

        **Copy-on-Write is set to true**, the shallow copy is not modified
        when the original data is changed:

        >>> with pd.option_context("mode.copy_on_write", True):
        ...     s = pd.Series([1, 2], index=["a", "b"])
        ...     copy = s.copy(deep=False)
        ...     s.iloc[0] = 100
        ...     s
        a    100
        b      2
        dtype: int64
        >>> copy
        a    1
        b    2
        dtype: int64
        """
        data = self._mgr.copy(deep=deep)
        self._clear_item_cache()
        return self._constructor_from_mgr(data, axes=data.axes).__finalize__(
            self, method="copy"
        )

    @final
    def __copy__(self, deep: bool_t = True) -> Self:
        return self.copy(deep=deep)

    @final
    def __deepcopy__(self, memo=None) -> Self:
        """
        Parameters
        ----------
        memo, default None
            Standard signature. Unused
        """
        return self.copy(deep=True)

    @final
    def infer_objects(self, copy: bool_t | None = None) -> Self:
        """
        Attempt to infer better dtypes for object columns.

        Attempts soft conversion of object-dtyped
        columns, leaving non-object and unconvertible
        columns unchanged. The inference rules are the
        same as during normal Series/DataFrame construction.

        Parameters
        ----------
        copy : bool, default True
            Whether to make a copy for non-object or non-inferable columns
            or Series.

            .. note::
                The `copy` keyword will change behavior in pandas 3.0.
                `Copy-on-Write
                <https://pandas.pydata.org/docs/dev/user_guide/copy_on_write.html>`__
                will be enabled by default, which means that all methods with a
                `copy` keyword will use a lazy copy mechanism to defer the copy and
                ignore the `copy` keyword. The `copy` keyword will be removed in a
                future version of pandas.

                You can already get the future behavior and improvements through
                enabling copy on write ``pd.options.mode.copy_on_write = True``

        Returns
        -------
        same type as input object

        See Also
        --------
        to_datetime : Convert argument to datetime.
        to_timedelta : Convert argument to timedelta.
        to_numeric : Convert argument to numeric type.
        convert_dtypes : Convert argument to best possible dtype.

        Examples
        --------
        >>> df = pd.DataFrame({"A": ["a", 1, 2, 3]})
        >>> df = df.iloc[1:]
        >>> df
           A
        1  1
        2  2
        3  3

        >>> df.dtypes
        A    object
        dtype: object

        >>> df.infer_objects().dtypes
        A    int64
        dtype: object
        """
        new_mgr = self._mgr.convert(copy=copy)
        res = self._constructor_from_mgr(new_mgr, axes=new_mgr.axes)
        return res.__finalize__(self, method="infer_objects")

    @final
    def convert_dtypes(
        self,
        infer_objects: bool_t = True,
        convert_string: bool_t = True,
        convert_integer: bool_t = True,
        convert_boolean: bool_t = True,
        convert_floating: bool_t = True,
        dtype_backend: DtypeBackend = "numpy_nullable",
    ) -> Self:
        """
        Convert columns to the best possible dtypes using dtypes supporting ``pd.NA``.

        Parameters
        ----------
        infer_objects : bool, default True
            Whether object dtypes should be converted to the best possible types.
        convert_string : bool, default True
            Whether object dtypes should be converted to ``StringDtype()``.
        convert_integer : bool, default True
            Whether, if possible, conversion can be done to integer extension types.
        convert_boolean : bool, defaults True
            Whether object dtypes should be converted to ``BooleanDtypes()``.
        convert_floating : bool, defaults True
            Whether, if possible, conversion can be done to floating extension types.
            If `convert_integer` is also True, preference will be give to integer
            dtypes if the floats can be faithfully casted to integers.
        dtype_backend : {'numpy_nullable', 'pyarrow'}, default 'numpy_nullable'
            Back-end data type applied to the resultant :class:`DataFrame`
            (still experimental). Behaviour is as follows:

            * ``"numpy_nullable"``: returns nullable-dtype-backed :class:`DataFrame`
              (default).
            * ``"pyarrow"``: returns pyarrow-backed nullable :class:`ArrowDtype`
              DataFrame.

            .. versionadded:: 2.0

        Returns
        -------
        Series or DataFrame
            Copy of input object with new dtype.

        See Also
        --------
        infer_objects : Infer dtypes of objects.
        to_datetime : Convert argument to datetime.
        to_timedelta : Convert argument to timedelta.
        to_numeric : Convert argument to a numeric type.

        Notes
        -----
        By default, ``convert_dtypes`` will attempt to convert a Series (or each
        Series in a DataFrame) to dtypes that support ``pd.NA``. By using the options
        ``convert_string``, ``convert_integer``, ``convert_boolean`` and
        ``convert_floating``, it is possible to turn off individual conversions
        to ``StringDtype``, the integer extension types, ``BooleanDtype``
        or floating extension types, respectively.

        For object-dtyped columns, if ``infer_objects`` is ``True``, use the inference
        rules as during normal Series/DataFrame construction.  Then, if possible,
        convert to ``StringDtype``, ``BooleanDtype`` or an appropriate integer
        or floating extension type, otherwise leave as ``object``.

        If the dtype is integer, convert to an appropriate integer extension type.

        If the dtype is numeric, and consists of all integers, convert to an
        appropriate integer extension type. Otherwise, convert to an
        appropriate floating extension type.

        In the future, as new dtypes are added that support ``pd.NA``, the results
        of this method will change to support those new dtypes.

        Examples
        --------
        >>> df = pd.DataFrame(
        ...     {
        ...         "a": pd.Series([1, 2, 3], dtype=np.dtype("int32")),
        ...         "b": pd.Series(["x", "y", "z"], dtype=np.dtype("O")),
        ...         "c": pd.Series([True, False, np.nan], dtype=np.dtype("O")),
        ...         "d": pd.Series(["h", "i", np.nan], dtype=np.dtype("O")),
        ...         "e": pd.Series([10, np.nan, 20], dtype=np.dtype("float")),
        ...         "f": pd.Series([np.nan, 100.5, 200], dtype=np.dtype("float")),
        ...     }
        ... )

        Start with a DataFrame with default dtypes.

        >>> df
           a  b      c    d     e      f
        0  1  x   True    h  10.0    NaN
        1  2  y  False    i   NaN  100.5
        2  3  z    NaN  NaN  20.0  200.0

        >>> df.dtypes
        a      int32
        b     object
        c     object
        d     object
        e    float64
        f    float64
        dtype: object

        Convert the DataFrame to use best possible dtypes.

        >>> dfn = df.convert_dtypes()
        >>> dfn
           a  b      c     d     e      f
        0  1  x   True     h    10   <NA>
        1  2  y  False     i  <NA>  100.5
        2  3  z   <NA>  <NA>    20  200.0

        >>> dfn.dtypes
        a             Int32
        b    string[python]
        c           boolean
        d    string[python]
        e             Int64
        f           Float64
        dtype: object

        Start with a Series of strings and missing data represented by ``np.nan``.

        >>> s = pd.Series(["a", "b", np.nan])
        >>> s
        0      a
        1      b
        2    NaN
        dtype: object

        Obtain a Series with dtype ``StringDtype``.

        >>> s.convert_dtypes()
        0       a
        1       b
        2    <NA>
        dtype: string
        """
        check_dtype_backend(dtype_backend)
        new_mgr = self._mgr.convert_dtypes(  # type: ignore[union-attr]
            infer_objects=infer_objects,
            convert_string=convert_string,
            convert_integer=convert_integer,
            convert_boolean=convert_boolean,
            convert_floating=convert_floating,
            dtype_backend=dtype_backend,
        )
        res = self._constructor_from_mgr(new_mgr, axes=new_mgr.axes)
        return res.__finalize__(self, method="convert_dtypes")

    # ----------------------------------------------------------------------
    # Filling NA's

    def _deprecate_downcast(self, downcast, method_name: str):
        # GH#40988
        if downcast is not lib.no_default:
            warnings.warn(
                f"The 'downcast' keyword in {method_name} is deprecated and "
                "will be removed in a future version. Use "
                "res.infer_objects(copy=False) to infer non-object dtype, or "
                "pd.to_numeric with the 'downcast' keyword to downcast numeric "
                "results.",
                FutureWarning,
                stacklevel=find_stack_level(),
            )
        else:
            downcast = None
        return downcast

    @final
    def _pad_or_backfill(
        self,
        method: Literal["ffill", "bfill", "pad", "backfill"],
        *,
        axis: None | Axis = None,
        inplace: bool_t = False,
        limit: None | int = None,
        limit_area: Literal["inside", "outside"] | None = None,
        downcast: dict | None = None,
    ):
        if axis is None:
            axis = 0
        axis = self._get_axis_number(axis)
        method = clean_fill_method(method)

        if not self._mgr.is_single_block and axis == 1:
            # e.g. test_align_fill_method
            # TODO(3.0): once downcast is removed, we can do the .T
            #  in all axis=1 cases, and remove axis kward from mgr.pad_or_backfill.
            if inplace:
                raise NotImplementedError()
            result = self.T._pad_or_backfill(
                method=method, limit=limit, limit_area=limit_area
            ).T

            return result

        new_mgr = self._mgr.pad_or_backfill(
            method=method,
            axis=self._get_block_manager_axis(axis),
            limit=limit,
            limit_area=limit_area,
            inplace=inplace,
            downcast=downcast,
        )
        result = self._constructor_from_mgr(new_mgr, axes=new_mgr.axes)
        if inplace:
            return self._update_inplace(result)
        else:
            return result.__finalize__(self, method="fillna")

    @overload
    def fillna(
        self,
        value: Hashable | Mapping | Series | DataFrame = ...,
        *,
        method: FillnaOptions | None = ...,
        axis: Axis | None = ...,
        inplace: Literal[False] = ...,
        limit: int | None = ...,
        downcast: dict | None = ...,
    ) -> Self:
        ...

    @overload
    def fillna(
        self,
        value: Hashable | Mapping | Series | DataFrame = ...,
        *,
        method: FillnaOptions | None = ...,
        axis: Axis | None = ...,
        inplace: Literal[True],
        limit: int | None = ...,
        downcast: dict | None = ...,
    ) -> None:
        ...

    @overload
    def fillna(
        self,
        value: Hashable | Mapping | Series | DataFrame = ...,
        *,
        method: FillnaOptions | None = ...,
        axis: Axis | None = ...,
        inplace: bool_t = ...,
        limit: int | None = ...,
        downcast: dict | None = ...,
    ) -> Self | None:
        ...

    @final
    @doc(
        klass=_shared_doc_kwargs["klass"],
        axes_single_arg=_shared_doc_kwargs["axes_single_arg"],
    )
    def fillna(
        self,
        value: Hashable | Mapping | Series | DataFrame | None = None,
        *,
        method: FillnaOptions | None = None,
        axis: Axis | None = None,
        inplace: bool_t = False,
        limit: int | None = None,
        downcast: dict | None | lib.NoDefault = lib.no_default,
    ) -> Self | None:
        """
        Fill NA/NaN values using the specified method.

        Parameters
        ----------
        value : scalar, dict, Series, or DataFrame
            Value to use to fill holes (e.g. 0), alternately a
            dict/Series/DataFrame of values specifying which value to use for
            each index (for a Series) or column (for a DataFrame).  Values not
            in the dict/Series/DataFrame will not be filled. This value cannot
            be a list.
        method : {{'backfill', 'bfill', 'ffill', None}}, default None
            Method to use for filling holes in reindexed Series:

            * ffill: propagate last valid observation forward to next valid.
            * backfill / bfill: use next valid observation to fill gap.

            .. deprecated:: 2.1.0
                Use ffill or bfill instead.

        axis : {axes_single_arg}
            Axis along which to fill missing values. For `Series`
            this parameter is unused and defaults to 0.
        inplace : bool, default False
            If True, fill in-place. Note: this will modify any
            other views on this object (e.g., a no-copy slice for a column in a
            DataFrame).
        limit : int, default None
            If method is specified, this is the maximum number of consecutive
            NaN values to forward/backward fill. In other words, if there is
            a gap with more than this number of consecutive NaNs, it will only
            be partially filled. If method is not specified, this is the
            maximum number of entries along the entire axis where NaNs will be
            filled. Must be greater than 0 if not None.
        downcast : dict, default is None
            A dict of item->dtype of what to downcast if possible,
            or the string 'infer' which will try to downcast to an appropriate
            equal type (e.g. float64 to int64 if possible).

            .. deprecated:: 2.2.0

        Returns
        -------
        {klass} or None
            Object with missing values filled or None if ``inplace=True``.

        See Also
        --------
        ffill : Fill values by propagating the last valid observation to next valid.
        bfill : Fill values by using the next valid observation to fill the gap.
        interpolate : Fill NaN values using interpolation.
        reindex : Conform object to new index.
        asfreq : Convert TimeSeries to specified frequency.

        Examples
        --------
        >>> df = pd.DataFrame([[np.nan, 2, np.nan, 0],
        ...                    [3, 4, np.nan, 1],
        ...                    [np.nan, np.nan, np.nan, np.nan],
        ...                    [np.nan, 3, np.nan, 4]],
        ...                   columns=list("ABCD"))
        >>> df
             A    B   C    D
        0  NaN  2.0 NaN  0.0
        1  3.0  4.0 NaN  1.0
        2  NaN  NaN NaN  NaN
        3  NaN  3.0 NaN  4.0

        Replace all NaN elements with 0s.

        >>> df.fillna(0)
             A    B    C    D
        0  0.0  2.0  0.0  0.0
        1  3.0  4.0  0.0  1.0
        2  0.0  0.0  0.0  0.0
        3  0.0  3.0  0.0  4.0

        Replace all NaN elements in column 'A', 'B', 'C', and 'D', with 0, 1,
        2, and 3 respectively.

        >>> values = {{"A": 0, "B": 1, "C": 2, "D": 3}}
        >>> df.fillna(value=values)
             A    B    C    D
        0  0.0  2.0  2.0  0.0
        1  3.0  4.0  2.0  1.0
        2  0.0  1.0  2.0  3.0
        3  0.0  3.0  2.0  4.0

        Only replace the first NaN element.

        >>> df.fillna(value=values, limit=1)
             A    B    C    D
        0  0.0  2.0  2.0  0.0
        1  3.0  4.0  NaN  1.0
        2  NaN  1.0  NaN  3.0
        3  NaN  3.0  NaN  4.0

        When filling using a DataFrame, replacement happens along
        the same column names and same indices

        >>> df2 = pd.DataFrame(np.zeros((4, 4)), columns=list("ABCE"))
        >>> df.fillna(df2)
             A    B    C    D
        0  0.0  2.0  0.0  0.0
        1  3.0  4.0  0.0  1.0
        2  0.0  0.0  0.0  NaN
        3  0.0  3.0  0.0  4.0

        Note that column D is not affected since it is not present in df2.
        """
        inplace = validate_bool_kwarg(inplace, "inplace")
        if inplace:
            if not PYPY and using_copy_on_write():
                if sys.getrefcount(self) <= REF_COUNT:
                    warnings.warn(
                        _chained_assignment_method_msg,
                        ChainedAssignmentError,
                        stacklevel=2,
                    )
            elif (
                not PYPY
                and not using_copy_on_write()
                and self._is_view_after_cow_rules()
            ):
                ctr = sys.getrefcount(self)
                ref_count = REF_COUNT
                if isinstance(self, ABCSeries) and _check_cacher(self):
                    # see https://github.com/pandas-dev/pandas/pull/56060#discussion_r1399245221
                    ref_count += 1
                if ctr <= ref_count:
                    warnings.warn(
                        _chained_assignment_warning_method_msg,
                        FutureWarning,
                        stacklevel=2,
                    )

        value, method = validate_fillna_kwargs(value, method)
        if method is not None:
            warnings.warn(
                f"{type(self).__name__}.fillna with 'method' is deprecated and "
                "will raise in a future version. Use obj.ffill() or obj.bfill() "
                "instead.",
                FutureWarning,
                stacklevel=find_stack_level(),
            )

        was_no_default = downcast is lib.no_default
        downcast = self._deprecate_downcast(downcast, "fillna")

        # set the default here, so functions examining the signaure
        # can detect if something was set (e.g. in groupby) (GH9221)
        if axis is None:
            axis = 0
        axis = self._get_axis_number(axis)

        if value is None:
            return self._pad_or_backfill(
                # error: Argument 1 to "_pad_or_backfill" of "NDFrame" has
                # incompatible type "Optional[Literal['backfill', 'bfill', 'ffill',
                # 'pad']]"; expected "Literal['ffill', 'bfill', 'pad', 'backfill']"
                method,  # type: ignore[arg-type]
                axis=axis,
                limit=limit,
                inplace=inplace,
                # error: Argument "downcast" to "_fillna_with_method" of "NDFrame"
                # has incompatible type "Union[Dict[Any, Any], None,
                # Literal[_NoDefault.no_default]]"; expected
                # "Optional[Dict[Any, Any]]"
                downcast=downcast,  # type: ignore[arg-type]
            )
        else:
            if self.ndim == 1:
                if isinstance(value, (dict, ABCSeries)):
                    if not len(value):
                        # test_fillna_nonscalar
                        if inplace:
                            return None
                        return self.copy(deep=None)
                    from pandas import Series

                    value = Series(value)
                    value = value.reindex(self.index, copy=False)
                    value = value._values
                elif not is_list_like(value):
                    pass
                else:
                    raise TypeError(
                        '"value" parameter must be a scalar, dict '
                        "or Series, but you passed a "
                        f'"{type(value).__name__}"'
                    )

                new_data = self._mgr.fillna(
                    value=value, limit=limit, inplace=inplace, downcast=downcast
                )

            elif isinstance(value, (dict, ABCSeries)):
                if axis == 1:
                    raise NotImplementedError(
                        "Currently only can fill "
                        "with dict/Series column "
                        "by column"
                    )
                if using_copy_on_write():
                    result = self.copy(deep=None)
                else:
                    result = self if inplace else self.copy()
                is_dict = isinstance(downcast, dict)
                for k, v in value.items():
                    if k not in result:
                        continue

                    if was_no_default:
                        downcast_k = lib.no_default
                    else:
                        downcast_k = (
                            # error: Incompatible types in assignment (expression
                            # has type "Union[Dict[Any, Any], None,
                            # Literal[_NoDefault.no_default], Any]", variable has
                            # type "_NoDefault")
                            downcast  # type: ignore[assignment]
                            if not is_dict
                            # error: Item "None" of "Optional[Dict[Any, Any]]" has
                            # no attribute "get"
                            else downcast.get(k)  # type: ignore[union-attr]
                        )

                    res_k = result[k].fillna(v, limit=limit, downcast=downcast_k)

                    if not inplace:
                        result[k] = res_k
                    else:
                        # We can write into our existing column(s) iff dtype
                        #  was preserved.
                        if isinstance(res_k, ABCSeries):
                            # i.e. 'k' only shows up once in self.columns
                            if res_k.dtype == result[k].dtype:
                                result.loc[:, k] = res_k
                            else:
                                # Different dtype -> no way to do inplace.
                                result[k] = res_k
                        else:
                            # see test_fillna_dict_inplace_nonunique_columns
                            locs = result.columns.get_loc(k)
                            if isinstance(locs, slice):
                                locs = np.arange(self.shape[1])[locs]
                            elif (
                                isinstance(locs, np.ndarray) and locs.dtype.kind == "b"
                            ):
                                locs = locs.nonzero()[0]
                            elif not (
                                isinstance(locs, np.ndarray) and locs.dtype.kind == "i"
                            ):
                                # Should never be reached, but let's cover our bases
                                raise NotImplementedError(
                                    "Unexpected get_loc result, please report a bug at "
                                    "https://github.com/pandas-dev/pandas"
                                )

                            for i, loc in enumerate(locs):
                                res_loc = res_k.iloc[:, i]
                                target = self.iloc[:, loc]

                                if res_loc.dtype == target.dtype:
                                    result.iloc[:, loc] = res_loc
                                else:
                                    result.isetitem(loc, res_loc)
                if inplace:
                    return self._update_inplace(result)
                else:
                    return result

            elif not is_list_like(value):
                if axis == 1:
                    result = self.T.fillna(value=value, limit=limit).T
                    new_data = result._mgr
                else:
                    new_data = self._mgr.fillna(
                        value=value, limit=limit, inplace=inplace, downcast=downcast
                    )
            elif isinstance(value, ABCDataFrame) and self.ndim == 2:
                new_data = self.where(self.notna(), value)._mgr
            else:
                raise ValueError(f"invalid fill value with a {type(value)}")

        result = self._constructor_from_mgr(new_data, axes=new_data.axes)
        if inplace:
            return self._update_inplace(result)
        else:
            return result.__finalize__(self, method="fillna")

    @overload
    def ffill(
        self,
        *,
        axis: None | Axis = ...,
        inplace: Literal[False] = ...,
        limit: None | int = ...,
        limit_area: Literal["inside", "outside"] | None = ...,
        downcast: dict | None | lib.NoDefault = ...,
    ) -> Self:
        ...

    @overload
    def ffill(
        self,
        *,
        axis: None | Axis = ...,
        inplace: Literal[True],
        limit: None | int = ...,
        limit_area: Literal["inside", "outside"] | None = ...,
        downcast: dict | None | lib.NoDefault = ...,
    ) -> None:
        ...

    @overload
    def ffill(
        self,
        *,
        axis: None | Axis = ...,
        inplace: bool_t = ...,
        limit: None | int = ...,
        limit_area: Literal["inside", "outside"] | None = ...,
        downcast: dict | None | lib.NoDefault = ...,
    ) -> Self | None:
        ...

    @final
    @doc(
        klass=_shared_doc_kwargs["klass"],
        axes_single_arg=_shared_doc_kwargs["axes_single_arg"],
    )
    def ffill(
        self,
        *,
        axis: None | Axis = None,
        inplace: bool_t = False,
        limit: None | int = None,
        limit_area: Literal["inside", "outside"] | None = None,
        downcast: dict | None | lib.NoDefault = lib.no_default,
    ) -> Self | None:
        """
        Fill NA/NaN values by propagating the last valid observation to next valid.

        Parameters
        ----------
        axis : {axes_single_arg}
            Axis along which to fill missing values. For `Series`
            this parameter is unused and defaults to 0.
        inplace : bool, default False
            If True, fill in-place. Note: this will modify any
            other views on this object (e.g., a no-copy slice for a column in a
            DataFrame).
        limit : int, default None
            If method is specified, this is the maximum number of consecutive
            NaN values to forward/backward fill. In other words, if there is
            a gap with more than this number of consecutive NaNs, it will only
            be partially filled. If method is not specified, this is the
            maximum number of entries along the entire axis where NaNs will be
            filled. Must be greater than 0 if not None.
        limit_area : {{`None`, 'inside', 'outside'}}, default None
            If limit is specified, consecutive NaNs will be filled with this
            restriction.

            * ``None``: No fill restriction.
            * 'inside': Only fill NaNs surrounded by valid values
              (interpolate).
            * 'outside': Only fill NaNs outside valid values (extrapolate).

            .. versionadded:: 2.2.0

        downcast : dict, default is None
            A dict of item->dtype of what to downcast if possible,
            or the string 'infer' which will try to downcast to an appropriate
            equal type (e.g. float64 to int64 if possible).

            .. deprecated:: 2.2.0

        Returns
        -------
        {klass} or None
            Object with missing values filled or None if ``inplace=True``.

        Examples
        --------
        >>> df = pd.DataFrame([[np.nan, 2, np.nan, 0],
        ...                    [3, 4, np.nan, 1],
        ...                    [np.nan, np.nan, np.nan, np.nan],
        ...                    [np.nan, 3, np.nan, 4]],
        ...                   columns=list("ABCD"))
        >>> df
             A    B   C    D
        0  NaN  2.0 NaN  0.0
        1  3.0  4.0 NaN  1.0
        2  NaN  NaN NaN  NaN
        3  NaN  3.0 NaN  4.0

        >>> df.ffill()
             A    B   C    D
        0  NaN  2.0 NaN  0.0
        1  3.0  4.0 NaN  1.0
        2  3.0  4.0 NaN  1.0
        3  3.0  3.0 NaN  4.0

        >>> ser = pd.Series([1, np.nan, 2, 3])
        >>> ser.ffill()
        0   1.0
        1   1.0
        2   2.0
        3   3.0
        dtype: float64
        """
        downcast = self._deprecate_downcast(downcast, "ffill")
        inplace = validate_bool_kwarg(inplace, "inplace")
        if inplace:
            if not PYPY and using_copy_on_write():
                if sys.getrefcount(self) <= REF_COUNT:
                    warnings.warn(
                        _chained_assignment_method_msg,
                        ChainedAssignmentError,
                        stacklevel=2,
                    )
            elif (
                not PYPY
                and not using_copy_on_write()
                and self._is_view_after_cow_rules()
            ):
                ctr = sys.getrefcount(self)
                ref_count = REF_COUNT
                if isinstance(self, ABCSeries) and _check_cacher(self):
                    # see https://github.com/pandas-dev/pandas/pull/56060#discussion_r1399245221
                    ref_count += 1
                if ctr <= ref_count:
                    warnings.warn(
                        _chained_assignment_warning_method_msg,
                        FutureWarning,
                        stacklevel=2,
                    )

        return self._pad_or_backfill(
            "ffill",
            axis=axis,
            inplace=inplace,
            limit=limit,
            limit_area=limit_area,
            # error: Argument "downcast" to "_fillna_with_method" of "NDFrame"
            # has incompatible type "Union[Dict[Any, Any], None,
            # Literal[_NoDefault.no_default]]"; expected "Optional[Dict[Any, Any]]"
            downcast=downcast,  # type: ignore[arg-type]
        )

    @final
    @doc(klass=_shared_doc_kwargs["klass"])
    def pad(
        self,
        *,
        axis: None | Axis = None,
        inplace: bool_t = False,
        limit: None | int = None,
        downcast: dict | None | lib.NoDefault = lib.no_default,
    ) -> Self | None:
        """
        Fill NA/NaN values by propagating the last valid observation to next valid.

        .. deprecated:: 2.0

            {klass}.pad is deprecated. Use {klass}.ffill instead.

        Returns
        -------
        {klass} or None
            Object with missing values filled or None if ``inplace=True``.

        Examples
        --------
        Please see examples for :meth:`DataFrame.ffill` or :meth:`Series.ffill`.
        """
        warnings.warn(
            "DataFrame.pad/Series.pad is deprecated. Use "
            "DataFrame.ffill/Series.ffill instead",
            FutureWarning,
            stacklevel=find_stack_level(),
        )
        return self.ffill(axis=axis, inplace=inplace, limit=limit, downcast=downcast)

    @overload
    def bfill(
        self,
        *,
        axis: None | Axis = ...,
        inplace: Literal[False] = ...,
        limit: None | int = ...,
        limit_area: Literal["inside", "outside"] | None = ...,
        downcast: dict | None | lib.NoDefault = ...,
    ) -> Self:
        ...

    @overload
    def bfill(
        self,
        *,
        axis: None | Axis = ...,
        inplace: Literal[True],
        limit: None | int = ...,
        downcast: dict | None | lib.NoDefault = ...,
    ) -> None:
        ...

    @overload
    def bfill(
        self,
        *,
        axis: None | Axis = ...,
        inplace: bool_t = ...,
        limit: None | int = ...,
        limit_area: Literal["inside", "outside"] | None = ...,
        downcast: dict | None | lib.NoDefault = ...,
    ) -> Self | None:
        ...

    @final
    @doc(
        klass=_shared_doc_kwargs["klass"],
        axes_single_arg=_shared_doc_kwargs["axes_single_arg"],
    )
    def bfill(
        self,
        *,
        axis: None | Axis = None,
        inplace: bool_t = False,
        limit: None | int = None,
        limit_area: Literal["inside", "outside"] | None = None,
        downcast: dict | None | lib.NoDefault = lib.no_default,
    ) -> Self | None:
        """
        Fill NA/NaN values by using the next valid observation to fill the gap.

        Parameters
        ----------
        axis : {axes_single_arg}
            Axis along which to fill missing values. For `Series`
            this parameter is unused and defaults to 0.
        inplace : bool, default False
            If True, fill in-place. Note: this will modify any
            other views on this object (e.g., a no-copy slice for a column in a
            DataFrame).
        limit : int, default None
            If method is specified, this is the maximum number of consecutive
            NaN values to forward/backward fill. In other words, if there is
            a gap with more than this number of consecutive NaNs, it will only
            be partially filled. If method is not specified, this is the
            maximum number of entries along the entire axis where NaNs will be
            filled. Must be greater than 0 if not None.
        limit_area : {{`None`, 'inside', 'outside'}}, default None
            If limit is specified, consecutive NaNs will be filled with this
            restriction.

            * ``None``: No fill restriction.
            * 'inside': Only fill NaNs surrounded by valid values
              (interpolate).
            * 'outside': Only fill NaNs outside valid values (extrapolate).

            .. versionadded:: 2.2.0

        downcast : dict, default is None
            A dict of item->dtype of what to downcast if possible,
            or the string 'infer' which will try to downcast to an appropriate
            equal type (e.g. float64 to int64 if possible).

            .. deprecated:: 2.2.0

        Returns
        -------
        {klass} or None
            Object with missing values filled or None if ``inplace=True``.

        Examples
        --------
        For Series:

        >>> s = pd.Series([1, None, None, 2])
        >>> s.bfill()
        0    1.0
        1    2.0
        2    2.0
        3    2.0
        dtype: float64
        >>> s.bfill(limit=1)
        0    1.0
        1    NaN
        2    2.0
        3    2.0
        dtype: float64

        With DataFrame:

        >>> df = pd.DataFrame({{'A': [1, None, None, 4], 'B': [None, 5, None, 7]}})
        >>> df
              A     B
        0   1.0	  NaN
        1   NaN	  5.0
        2   NaN   NaN
        3   4.0   7.0
        >>> df.bfill()
              A     B
        0   1.0   5.0
        1   4.0   5.0
        2   4.0   7.0
        3   4.0   7.0
        >>> df.bfill(limit=1)
              A     B
        0   1.0   5.0
        1   NaN   5.0
        2   4.0   7.0
        3   4.0   7.0
        """
        downcast = self._deprecate_downcast(downcast, "bfill")
        inplace = validate_bool_kwarg(inplace, "inplace")
        if inplace:
            if not PYPY and using_copy_on_write():
                if sys.getrefcount(self) <= REF_COUNT:
                    warnings.warn(
                        _chained_assignment_method_msg,
                        ChainedAssignmentError,
                        stacklevel=2,
                    )
            elif (
                not PYPY
                and not using_copy_on_write()
                and self._is_view_after_cow_rules()
            ):
                ctr = sys.getrefcount(self)
                ref_count = REF_COUNT
                if isinstance(self, ABCSeries) and _check_cacher(self):
                    # see https://github.com/pandas-dev/pandas/pull/56060#discussion_r1399245221
                    ref_count += 1
                if ctr <= ref_count:
                    warnings.warn(
                        _chained_assignment_warning_method_msg,
                        FutureWarning,
                        stacklevel=2,
                    )

        return self._pad_or_backfill(
            "bfill",
            axis=axis,
            inplace=inplace,
            limit=limit,
            limit_area=limit_area,
            # error: Argument "downcast" to "_fillna_with_method" of "NDFrame"
            # has incompatible type "Union[Dict[Any, Any], None,
            # Literal[_NoDefault.no_default]]"; expected "Optional[Dict[Any, Any]]"
            downcast=downcast,  # type: ignore[arg-type]
        )

    @final
    @doc(klass=_shared_doc_kwargs["klass"])
    def backfill(
        self,
        *,
        axis: None | Axis = None,
        inplace: bool_t = False,
        limit: None | int = None,
        downcast: dict | None | lib.NoDefault = lib.no_default,
    ) -> Self | None:
        """
        Fill NA/NaN values by using the next valid observation to fill the gap.

        .. deprecated:: 2.0

            {klass}.backfill is deprecated. Use {klass}.bfill instead.

        Returns
        -------
        {klass} or None
            Object with missing values filled or None if ``inplace=True``.

        Examples
        --------
        Please see examples for :meth:`DataFrame.bfill` or :meth:`Series.bfill`.
        """
        warnings.warn(
            "DataFrame.backfill/Series.backfill is deprecated. Use "
            "DataFrame.bfill/Series.bfill instead",
            FutureWarning,
            stacklevel=find_stack_level(),
        )
        return self.bfill(axis=axis, inplace=inplace, limit=limit, downcast=downcast)

    @overload
    def replace(
        self,
        to_replace=...,
        value=...,
        *,
        inplace: Literal[False] = ...,
        limit: int | None = ...,
        regex: bool_t = ...,
        method: Literal["pad", "ffill", "bfill"] | lib.NoDefault = ...,
    ) -> Self:
        ...

    @overload
    def replace(
        self,
        to_replace=...,
        value=...,
        *,
        inplace: Literal[True],
        limit: int | None = ...,
        regex: bool_t = ...,
        method: Literal["pad", "ffill", "bfill"] | lib.NoDefault = ...,
    ) -> None:
        ...

    @overload
    def replace(
        self,
        to_replace=...,
        value=...,
        *,
        inplace: bool_t = ...,
        limit: int | None = ...,
        regex: bool_t = ...,
        method: Literal["pad", "ffill", "bfill"] | lib.NoDefault = ...,
    ) -> Self | None:
        ...

    @final
    @doc(
        _shared_docs["replace"],
        klass=_shared_doc_kwargs["klass"],
        inplace=_shared_doc_kwargs["inplace"],
    )
    def replace(
        self,
        to_replace=None,
        value=lib.no_default,
        *,
        inplace: bool_t = False,
        limit: int | None = None,
        regex: bool_t = False,
        method: Literal["pad", "ffill", "bfill"] | lib.NoDefault = lib.no_default,
    ) -> Self | None:
        if method is not lib.no_default:
            warnings.warn(
                # GH#33302
                f"The 'method' keyword in {type(self).__name__}.replace is "
                "deprecated and will be removed in a future version.",
                FutureWarning,
                stacklevel=find_stack_level(),
            )
        elif limit is not None:
            warnings.warn(
                # GH#33302
                f"The 'limit' keyword in {type(self).__name__}.replace is "
                "deprecated and will be removed in a future version.",
                FutureWarning,
                stacklevel=find_stack_level(),
            )
        if (
            value is lib.no_default
            and method is lib.no_default
            and not is_dict_like(to_replace)
            and regex is False
        ):
            # case that goes through _replace_single and defaults to method="pad"
            warnings.warn(
                # GH#33302
                f"{type(self).__name__}.replace without 'value' and with "
                "non-dict-like 'to_replace' is deprecated "
                "and will raise in a future version. "
                "Explicitly specify the new values instead.",
                FutureWarning,
                stacklevel=find_stack_level(),
            )

        if not (
            is_scalar(to_replace)
            or is_re_compilable(to_replace)
            or is_list_like(to_replace)
        ):
            raise TypeError(
                "Expecting 'to_replace' to be either a scalar, array-like, "
                "dict or None, got invalid type "
                f"{repr(type(to_replace).__name__)}"
            )

        inplace = validate_bool_kwarg(inplace, "inplace")
        if inplace:
            if not PYPY and using_copy_on_write():
                if sys.getrefcount(self) <= REF_COUNT:
                    warnings.warn(
                        _chained_assignment_method_msg,
                        ChainedAssignmentError,
                        stacklevel=2,
                    )
            elif (
                not PYPY
                and not using_copy_on_write()
                and self._is_view_after_cow_rules()
            ):
                ctr = sys.getrefcount(self)
                ref_count = REF_COUNT
                if isinstance(self, ABCSeries) and _check_cacher(self):
                    # in non-CoW mode, chained Series access will populate the
                    # `_item_cache` which results in an increased ref count not below
                    # the threshold, while we still need to warn. We detect this case
                    # of a Series derived from a DataFrame through the presence of
                    # checking the `_cacher`
                    ref_count += 1
                if ctr <= ref_count:
                    warnings.warn(
                        _chained_assignment_warning_method_msg,
                        FutureWarning,
                        stacklevel=2,
                    )

        if not is_bool(regex) and to_replace is not None:
            raise ValueError("'to_replace' must be 'None' if 'regex' is not a bool")

        if value is lib.no_default or method is not lib.no_default:
            # GH#36984 if the user explicitly passes value=None we want to
            #  respect that. We have the corner case where the user explicitly
            #  passes value=None *and* a method, which we interpret as meaning
            #  they want the (documented) default behavior.
            if method is lib.no_default:
                # TODO: get this to show up as the default in the docs?
                method = "pad"

            # passing a single value that is scalar like
            # when value is None (GH5319), for compat
            if not is_dict_like(to_replace) and not is_dict_like(regex):
                to_replace = [to_replace]

            if isinstance(to_replace, (tuple, list)):
                # TODO: Consider copy-on-write for non-replaced columns's here
                if isinstance(self, ABCDataFrame):
                    from pandas import Series

                    result = self.apply(
                        Series._replace_single,
                        args=(to_replace, method, inplace, limit),
                    )
                    if inplace:
                        return None
                    return result
                return self._replace_single(to_replace, method, inplace, limit)

            if not is_dict_like(to_replace):
                if not is_dict_like(regex):
                    raise TypeError(
                        'If "to_replace" and "value" are both None '
                        'and "to_replace" is not a list, then '
                        "regex must be a mapping"
                    )
                to_replace = regex
                regex = True

            items = list(to_replace.items())
            if items:
                keys, values = zip(*items)
            else:
                # error: Incompatible types in assignment (expression has type
                # "list[Never]", variable has type "tuple[Any, ...]")
                keys, values = ([], [])  # type: ignore[assignment]

            are_mappings = [is_dict_like(v) for v in values]

            if any(are_mappings):
                if not all(are_mappings):
                    raise TypeError(
                        "If a nested mapping is passed, all values "
                        "of the top level mapping must be mappings"
                    )
                # passed a nested dict/Series
                to_rep_dict = {}
                value_dict = {}

                for k, v in items:
                    # error: Incompatible types in assignment (expression has type
                    # "list[Never]", variable has type "tuple[Any, ...]")
                    keys, values = list(zip(*v.items())) or (  # type: ignore[assignment]
                        [],
                        [],
                    )

                    to_rep_dict[k] = list(keys)
                    value_dict[k] = list(values)

                to_replace, value = to_rep_dict, value_dict
            else:
                to_replace, value = keys, values

            return self.replace(
                to_replace, value, inplace=inplace, limit=limit, regex=regex
            )
        else:
            # need a non-zero len on all axes
            if not self.size:
                if inplace:
                    return None
                return self.copy(deep=None)

            if is_dict_like(to_replace):
                if is_dict_like(value):  # {'A' : NA} -> {'A' : 0}
                    # Note: Checking below for `in foo.keys()` instead of
                    #  `in foo` is needed for when we have a Series and not dict
                    mapping = {
                        col: (to_replace[col], value[col])
                        for col in to_replace.keys()
                        if col in value.keys() and col in self
                    }
                    return self._replace_columnwise(mapping, inplace, regex)

                # {'A': NA} -> 0
                elif not is_list_like(value):
                    # Operate column-wise
                    if self.ndim == 1:
                        raise ValueError(
                            "Series.replace cannot use dict-like to_replace "
                            "and non-None value"
                        )
                    mapping = {
                        col: (to_rep, value) for col, to_rep in to_replace.items()
                    }
                    return self._replace_columnwise(mapping, inplace, regex)
                else:
                    raise TypeError("value argument must be scalar, dict, or Series")

            elif is_list_like(to_replace):
                if not is_list_like(value):
                    # e.g. to_replace = [NA, ''] and value is 0,
                    #  so we replace NA with 0 and then replace '' with 0
                    value = [value] * len(to_replace)

                # e.g. we have to_replace = [NA, ''] and value = [0, 'missing']
                if len(to_replace) != len(value):
                    raise ValueError(
                        f"Replacement lists must match in length. "
                        f"Expecting {len(to_replace)} got {len(value)} "
                    )
                new_data = self._mgr.replace_list(
                    src_list=to_replace,
                    dest_list=value,
                    inplace=inplace,
                    regex=regex,
                )

            elif to_replace is None:
                if not (
                    is_re_compilable(regex)
                    or is_list_like(regex)
                    or is_dict_like(regex)
                ):
                    raise TypeError(
                        f"'regex' must be a string or a compiled regular expression "
                        f"or a list or dict of strings or regular expressions, "
                        f"you passed a {repr(type(regex).__name__)}"
                    )
                return self.replace(
                    regex, value, inplace=inplace, limit=limit, regex=True
                )
            else:
                # dest iterable dict-like
                if is_dict_like(value):  # NA -> {'A' : 0, 'B' : -1}
                    # Operate column-wise
                    if self.ndim == 1:
                        raise ValueError(
                            "Series.replace cannot use dict-value and "
                            "non-None to_replace"
                        )
                    mapping = {col: (to_replace, val) for col, val in value.items()}
                    return self._replace_columnwise(mapping, inplace, regex)

                elif not is_list_like(value):  # NA -> 0
                    regex = should_use_regex(regex, to_replace)
                    if regex:
                        new_data = self._mgr.replace_regex(
                            to_replace=to_replace,
                            value=value,
                            inplace=inplace,
                        )
                    else:
                        new_data = self._mgr.replace(
                            to_replace=to_replace, value=value, inplace=inplace
                        )
                else:
                    raise TypeError(
                        f'Invalid "to_replace" type: {repr(type(to_replace).__name__)}'
                    )

        result = self._constructor_from_mgr(new_data, axes=new_data.axes)
        if inplace:
            return self._update_inplace(result)
        else:
            return result.__finalize__(self, method="replace")

    @overload
    def interpolate(
        self,
        method: InterpolateOptions = ...,
        *,
        axis: Axis = ...,
        limit: int | None = ...,
        inplace: Literal[False] = ...,
        limit_direction: Literal["forward", "backward", "both"] | None = ...,
        limit_area: Literal["inside", "outside"] | None = ...,
        downcast: Literal["infer"] | None | lib.NoDefault = ...,
        **kwargs,
    ) -> Self:
        ...

    @overload
    def interpolate(
        self,
        method: InterpolateOptions = ...,
        *,
        axis: Axis = ...,
        limit: int | None = ...,
        inplace: Literal[True],
        limit_direction: Literal["forward", "backward", "both"] | None = ...,
        limit_area: Literal["inside", "outside"] | None = ...,
        downcast: Literal["infer"] | None | lib.NoDefault = ...,
        **kwargs,
    ) -> None:
        ...

    @overload
    def interpolate(
        self,
        method: InterpolateOptions = ...,
        *,
        axis: Axis = ...,
        limit: int | None = ...,
        inplace: bool_t = ...,
        limit_direction: Literal["forward", "backward", "both"] | None = ...,
        limit_area: Literal["inside", "outside"] | None = ...,
        downcast: Literal["infer"] | None | lib.NoDefault = ...,
        **kwargs,
    ) -> Self | None:
        ...

    @final
    def interpolate(
        self,
        method: InterpolateOptions = "linear",
        *,
        axis: Axis = 0,
        limit: int | None = None,
        inplace: bool_t = False,
        limit_direction: Literal["forward", "backward", "both"] | None = None,
        limit_area: Literal["inside", "outside"] | None = None,
        downcast: Literal["infer"] | None | lib.NoDefault = lib.no_default,
        **kwargs,
    ) -> Self | None:
        """
        Fill NaN values using an interpolation method.

        Please note that only ``method='linear'`` is supported for
        DataFrame/Series with a MultiIndex.

        Parameters
        ----------
        method : str, default 'linear'
            Interpolation technique to use. One of:

            * 'linear': Ignore the index and treat the values as equally
              spaced. This is the only method supported on MultiIndexes.
            * 'time': Works on daily and higher resolution data to interpolate
              given length of interval.
            * 'index', 'values': use the actual numerical values of the index.
            * 'pad': Fill in NaNs using existing values.
            * 'nearest', 'zero', 'slinear', 'quadratic', 'cubic',
              'barycentric', 'polynomial': Passed to
              `scipy.interpolate.interp1d`, whereas 'spline' is passed to
              `scipy.interpolate.UnivariateSpline`. These methods use the numerical
              values of the index.  Both 'polynomial' and 'spline' require that
              you also specify an `order` (int), e.g.
              ``df.interpolate(method='polynomial', order=5)``. Note that,
              `slinear` method in Pandas refers to the Scipy first order `spline`
              instead of Pandas first order `spline`.
            * 'krogh', 'piecewise_polynomial', 'spline', 'pchip', 'akima',
              'cubicspline': Wrappers around the SciPy interpolation methods of
              similar names. See `Notes`.
            * 'from_derivatives': Refers to
              `scipy.interpolate.BPoly.from_derivatives`.

        axis : {{0 or 'index', 1 or 'columns', None}}, default None
            Axis to interpolate along. For `Series` this parameter is unused
            and defaults to 0.
        limit : int, optional
            Maximum number of consecutive NaNs to fill. Must be greater than
            0.
        inplace : bool, default False
            Update the data in place if possible.
        limit_direction : {{'forward', 'backward', 'both'}}, Optional
            Consecutive NaNs will be filled in this direction.

            If limit is specified:
                * If 'method' is 'pad' or 'ffill', 'limit_direction' must be 'forward'.
                * If 'method' is 'backfill' or 'bfill', 'limit_direction' must be
                  'backwards'.

            If 'limit' is not specified:
                * If 'method' is 'backfill' or 'bfill', the default is 'backward'
                * else the default is 'forward'

            raises ValueError if `limit_direction` is 'forward' or 'both' and
                method is 'backfill' or 'bfill'.
            raises ValueError if `limit_direction` is 'backward' or 'both' and
                method is 'pad' or 'ffill'.

        limit_area : {{`None`, 'inside', 'outside'}}, default None
            If limit is specified, consecutive NaNs will be filled with this
            restriction.

            * ``None``: No fill restriction.
            * 'inside': Only fill NaNs surrounded by valid values
              (interpolate).
            * 'outside': Only fill NaNs outside valid values (extrapolate).

        downcast : optional, 'infer' or None, defaults to None
            Downcast dtypes if possible.

            .. deprecated:: 2.1.0

        ``**kwargs`` : optional
            Keyword arguments to pass on to the interpolating function.

        Returns
        -------
        Series or DataFrame or None
            Returns the same object type as the caller, interpolated at
            some or all ``NaN`` values or None if ``inplace=True``.

        See Also
        --------
        fillna : Fill missing values using different methods.
        scipy.interpolate.Akima1DInterpolator : Piecewise cubic polynomials
            (Akima interpolator).
        scipy.interpolate.BPoly.from_derivatives : Piecewise polynomial in the
            Bernstein basis.
        scipy.interpolate.interp1d : Interpolate a 1-D function.
        scipy.interpolate.KroghInterpolator : Interpolate polynomial (Krogh
            interpolator).
        scipy.interpolate.PchipInterpolator : PCHIP 1-d monotonic cubic
            interpolation.
        scipy.interpolate.CubicSpline : Cubic spline data interpolator.

        Notes
        -----
        The 'krogh', 'piecewise_polynomial', 'spline', 'pchip' and 'akima'
        methods are wrappers around the respective SciPy implementations of
        similar names. These use the actual numerical values of the index.
        For more information on their behavior, see the
        `SciPy documentation
        <https://docs.scipy.org/doc/scipy/reference/interpolate.html#univariate-interpolation>`__.

        Examples
        --------
        Filling in ``NaN`` in a :class:`~pandas.Series` via linear
        interpolation.

        >>> s = pd.Series([0, 1, np.nan, 3])
        >>> s
        0    0.0
        1    1.0
        2    NaN
        3    3.0
        dtype: float64
        >>> s.interpolate()
        0    0.0
        1    1.0
        2    2.0
        3    3.0
        dtype: float64

        Filling in ``NaN`` in a Series via polynomial interpolation or splines:
        Both 'polynomial' and 'spline' methods require that you also specify
        an ``order`` (int).

        >>> s = pd.Series([0, 2, np.nan, 8])
        >>> s.interpolate(method='polynomial', order=2)
        0    0.000000
        1    2.000000
        2    4.666667
        3    8.000000
        dtype: float64

        Fill the DataFrame forward (that is, going down) along each column
        using linear interpolation.

        Note how the last entry in column 'a' is interpolated differently,
        because there is no entry after it to use for interpolation.
        Note how the first entry in column 'b' remains ``NaN``, because there
        is no entry before it to use for interpolation.

        >>> df = pd.DataFrame([(0.0, np.nan, -1.0, 1.0),
        ...                    (np.nan, 2.0, np.nan, np.nan),
        ...                    (2.0, 3.0, np.nan, 9.0),
        ...                    (np.nan, 4.0, -4.0, 16.0)],
        ...                   columns=list('abcd'))
        >>> df
             a    b    c     d
        0  0.0  NaN -1.0   1.0
        1  NaN  2.0  NaN   NaN
        2  2.0  3.0  NaN   9.0
        3  NaN  4.0 -4.0  16.0
        >>> df.interpolate(method='linear', limit_direction='forward', axis=0)
             a    b    c     d
        0  0.0  NaN -1.0   1.0
        1  1.0  2.0 -2.0   5.0
        2  2.0  3.0 -3.0   9.0
        3  2.0  4.0 -4.0  16.0

        Using polynomial interpolation.

        >>> df['d'].interpolate(method='polynomial', order=2)
        0     1.0
        1     4.0
        2     9.0
        3    16.0
        Name: d, dtype: float64
        """
        if downcast is not lib.no_default:
            # GH#40988
            warnings.warn(
                f"The 'downcast' keyword in {type(self).__name__}.interpolate "
                "is deprecated and will be removed in a future version. "
                "Call result.infer_objects(copy=False) on the result instead.",
                FutureWarning,
                stacklevel=find_stack_level(),
            )
        else:
            downcast = None
        if downcast is not None and downcast != "infer":
            raise ValueError("downcast must be either None or 'infer'")

        inplace = validate_bool_kwarg(inplace, "inplace")

        if inplace:
            if not PYPY and using_copy_on_write():
                if sys.getrefcount(self) <= REF_COUNT:
                    warnings.warn(
                        _chained_assignment_method_msg,
                        ChainedAssignmentError,
                        stacklevel=2,
                    )
            elif (
                not PYPY
                and not using_copy_on_write()
                and self._is_view_after_cow_rules()
            ):
                ctr = sys.getrefcount(self)
                ref_count = REF_COUNT
                if isinstance(self, ABCSeries) and _check_cacher(self):
                    # see https://github.com/pandas-dev/pandas/pull/56060#discussion_r1399245221
                    ref_count += 1
                if ctr <= ref_count:
                    warnings.warn(
                        _chained_assignment_warning_method_msg,
                        FutureWarning,
                        stacklevel=2,
                    )

        axis = self._get_axis_number(axis)

        if self.empty:
            if inplace:
                return None
            return self.copy()

        if not isinstance(method, str):
            raise ValueError("'method' should be a string, not None.")

        fillna_methods = ["ffill", "bfill", "pad", "backfill"]
        if method.lower() in fillna_methods:
            # GH#53581
            warnings.warn(
                f"{type(self).__name__}.interpolate with method={method} is "
                "deprecated and will raise in a future version. "
                "Use obj.ffill() or obj.bfill() instead.",
                FutureWarning,
                stacklevel=find_stack_level(),
            )
            obj, should_transpose = self, False
        else:
            obj, should_transpose = (self.T, True) if axis == 1 else (self, False)
            if np.any(obj.dtypes == object):
                # GH#53631
                if not (obj.ndim == 2 and np.all(obj.dtypes == object)):
                    # don't warn in cases that already raise
                    warnings.warn(
                        f"{type(self).__name__}.interpolate with object dtype is "
                        "deprecated and will raise in a future version. Call "
                        "obj.infer_objects(copy=False) before interpolating instead.",
                        FutureWarning,
                        stacklevel=find_stack_level(),
                    )

        if method in fillna_methods and "fill_value" in kwargs:
            raise ValueError(
                "'fill_value' is not a valid keyword for "
                f"{type(self).__name__}.interpolate with method from "
                f"{fillna_methods}"
            )

        if isinstance(obj.index, MultiIndex) and method != "linear":
            raise ValueError(
                "Only `method=linear` interpolation is supported on MultiIndexes."
            )

        limit_direction = missing.infer_limit_direction(limit_direction, method)

        if obj.ndim == 2 and np.all(obj.dtypes == object):
            raise TypeError(
                "Cannot interpolate with all object-dtype columns "
                "in the DataFrame. Try setting at least one "
                "column to a numeric dtype."
            )

        if method.lower() in fillna_methods:
            # TODO(3.0): remove this case
            # TODO: warn/raise on limit_direction or kwargs which are ignored?
            #  as of 2023-06-26 no tests get here with either
            if not self._mgr.is_single_block and axis == 1:
                # GH#53898
                if inplace:
                    raise NotImplementedError()
                obj, axis, should_transpose = self.T, 1 - axis, True

            new_data = obj._mgr.pad_or_backfill(
                method=method,
                axis=self._get_block_manager_axis(axis),
                limit=limit,
                limit_area=limit_area,
                inplace=inplace,
                downcast=downcast,
            )
        else:
            index = missing.get_interp_index(method, obj.index)
            new_data = obj._mgr.interpolate(
                method=method,
                index=index,
                limit=limit,
                limit_direction=limit_direction,
                limit_area=limit_area,
                inplace=inplace,
                downcast=downcast,
                **kwargs,
            )

        result = self._constructor_from_mgr(new_data, axes=new_data.axes)
        if should_transpose:
            result = result.T
        if inplace:
            return self._update_inplace(result)
        else:
            return result.__finalize__(self, method="interpolate")

    # ----------------------------------------------------------------------
    # Timeseries methods Methods

    @final
    def asof(self, where, subset=None):
        """
        Return the last row(s) without any NaNs before `where`.

        The last row (for each element in `where`, if list) without any
        NaN is taken.
        In case of a :class:`~pandas.DataFrame`, the last row without NaN
        considering only the subset of columns (if not `None`)

        If there is no good value, NaN is returned for a Series or
        a Series of NaN values for a DataFrame

        Parameters
        ----------
        where : date or array-like of dates
            Date(s) before which the last row(s) are returned.
        subset : str or array-like of str, default `None`
            For DataFrame, if not `None`, only use these columns to
            check for NaNs.

        Returns
        -------
        scalar, Series, or DataFrame

            The return can be:

            * scalar : when `self` is a Series and `where` is a scalar
            * Series: when `self` is a Series and `where` is an array-like,
              or when `self` is a DataFrame and `where` is a scalar
            * DataFrame : when `self` is a DataFrame and `where` is an
              array-like

        See Also
        --------
        merge_asof : Perform an asof merge. Similar to left join.

        Notes
        -----
        Dates are assumed to be sorted. Raises if this is not the case.

        Examples
        --------
        A Series and a scalar `where`.

        >>> s = pd.Series([1, 2, np.nan, 4], index=[10, 20, 30, 40])
        >>> s
        10    1.0
        20    2.0
        30    NaN
        40    4.0
        dtype: float64

        >>> s.asof(20)
        2.0

        For a sequence `where`, a Series is returned. The first value is
        NaN, because the first element of `where` is before the first
        index value.

        >>> s.asof([5, 20])
        5     NaN
        20    2.0
        dtype: float64

        Missing values are not considered. The following is ``2.0``, not
        NaN, even though NaN is at the index location for ``30``.

        >>> s.asof(30)
        2.0

        Take all columns into consideration

        >>> df = pd.DataFrame({'a': [10., 20., 30., 40., 50.],
        ...                    'b': [None, None, None, None, 500]},
        ...                   index=pd.DatetimeIndex(['2018-02-27 09:01:00',
        ...                                           '2018-02-27 09:02:00',
        ...                                           '2018-02-27 09:03:00',
        ...                                           '2018-02-27 09:04:00',
        ...                                           '2018-02-27 09:05:00']))
        >>> df.asof(pd.DatetimeIndex(['2018-02-27 09:03:30',
        ...                           '2018-02-27 09:04:30']))
                              a   b
        2018-02-27 09:03:30 NaN NaN
        2018-02-27 09:04:30 NaN NaN

        Take a single column into consideration

        >>> df.asof(pd.DatetimeIndex(['2018-02-27 09:03:30',
        ...                           '2018-02-27 09:04:30']),
        ...         subset=['a'])
                                a   b
        2018-02-27 09:03:30  30.0 NaN
        2018-02-27 09:04:30  40.0 NaN
        """
        if isinstance(where, str):
            where = Timestamp(where)

        if not self.index.is_monotonic_increasing:
            raise ValueError("asof requires a sorted index")

        is_series = isinstance(self, ABCSeries)
        if is_series:
            if subset is not None:
                raise ValueError("subset is not valid for Series")
        else:
            if subset is None:
                subset = self.columns
            if not is_list_like(subset):
                subset = [subset]

        is_list = is_list_like(where)
        if not is_list:
            start = self.index[0]
            if isinstance(self.index, PeriodIndex):
                where = Period(where, freq=self.index.freq)

            if where < start:
                if not is_series:
                    return self._constructor_sliced(
                        index=self.columns, name=where, dtype=np.float64
                    )
                return np.nan

            # It's always much faster to use a *while* loop here for
            # Series than pre-computing all the NAs. However a
            # *while* loop is extremely expensive for DataFrame
            # so we later pre-compute all the NAs and use the same
            # code path whether *where* is a scalar or list.
            # See PR: https://github.com/pandas-dev/pandas/pull/14476
            if is_series:
                loc = self.index.searchsorted(where, side="right")
                if loc > 0:
                    loc -= 1

                values = self._values
                while loc > 0 and isna(values[loc]):
                    loc -= 1
                return values[loc]

        if not isinstance(where, Index):
            where = Index(where) if is_list else Index([where])

        nulls = self.isna() if is_series else self[subset].isna().any(axis=1)
        if nulls.all():
            if is_series:
                self = cast("Series", self)
                return self._constructor(np.nan, index=where, name=self.name)
            elif is_list:
                self = cast("DataFrame", self)
                return self._constructor(np.nan, index=where, columns=self.columns)
            else:
                self = cast("DataFrame", self)
                return self._constructor_sliced(
                    np.nan, index=self.columns, name=where[0]
                )

        locs = self.index.asof_locs(where, ~(nulls._values))

        # mask the missing
        mask = locs == -1
        data = self.take(locs)
        data.index = where
        if mask.any():
            # GH#16063 only do this setting when necessary, otherwise
            #  we'd cast e.g. bools to floats
            data.loc[mask] = np.nan
        return data if is_list else data.iloc[-1]

    # ----------------------------------------------------------------------
    # Action Methods

    @doc(klass=_shared_doc_kwargs["klass"])
    def isna(self) -> Self:
        """
        Detect missing values.

        Return a boolean same-sized object indicating if the values are NA.
        NA values, such as None or :attr:`numpy.NaN`, gets mapped to True
        values.
        Everything else gets mapped to False values. Characters such as empty
        strings ``''`` or :attr:`numpy.inf` are not considered NA values
        (unless you set ``pandas.options.mode.use_inf_as_na = True``).

        Returns
        -------
        {klass}
            Mask of bool values for each element in {klass} that
            indicates whether an element is an NA value.

        See Also
        --------
        {klass}.isnull : Alias of isna.
        {klass}.notna : Boolean inverse of isna.
        {klass}.dropna : Omit axes labels with missing values.
        isna : Top-level isna.

        Examples
        --------
        Show which entries in a DataFrame are NA.

        >>> df = pd.DataFrame(dict(age=[5, 6, np.nan],
        ...                        born=[pd.NaT, pd.Timestamp('1939-05-27'),
        ...                              pd.Timestamp('1940-04-25')],
        ...                        name=['Alfred', 'Batman', ''],
        ...                        toy=[None, 'Batmobile', 'Joker']))
        >>> df
           age       born    name        toy
        0  5.0        NaT  Alfred       None
        1  6.0 1939-05-27  Batman  Batmobile
        2  NaN 1940-04-25              Joker

        >>> df.isna()
             age   born   name    toy
        0  False   True  False   True
        1  False  False  False  False
        2   True  False  False  False

        Show which entries in a Series are NA.

        >>> ser = pd.Series([5, 6, np.nan])
        >>> ser
        0    5.0
        1    6.0
        2    NaN
        dtype: float64

        >>> ser.isna()
        0    False
        1    False
        2     True
        dtype: bool
        """
        return isna(self).__finalize__(self, method="isna")

    @doc(isna, klass=_shared_doc_kwargs["klass"])
    def isnull(self) -> Self:
        return isna(self).__finalize__(self, method="isnull")

    @doc(klass=_shared_doc_kwargs["klass"])
    def notna(self) -> Self:
        """
        Detect existing (non-missing) values.

        Return a boolean same-sized object indicating if the values are not NA.
        Non-missing values get mapped to True. Characters such as empty
        strings ``''`` or :attr:`numpy.inf` are not considered NA values
        (unless you set ``pandas.options.mode.use_inf_as_na = True``).
        NA values, such as None or :attr:`numpy.NaN`, get mapped to False
        values.

        Returns
        -------
        {klass}
            Mask of bool values for each element in {klass} that
            indicates whether an element is not an NA value.

        See Also
        --------
        {klass}.notnull : Alias of notna.
        {klass}.isna : Boolean inverse of notna.
        {klass}.dropna : Omit axes labels with missing values.
        notna : Top-level notna.

        Examples
        --------
        Show which entries in a DataFrame are not NA.

        >>> df = pd.DataFrame(dict(age=[5, 6, np.nan],
        ...                        born=[pd.NaT, pd.Timestamp('1939-05-27'),
        ...                              pd.Timestamp('1940-04-25')],
        ...                        name=['Alfred', 'Batman', ''],
        ...                        toy=[None, 'Batmobile', 'Joker']))
        >>> df
           age       born    name        toy
        0  5.0        NaT  Alfred       None
        1  6.0 1939-05-27  Batman  Batmobile
        2  NaN 1940-04-25              Joker

        >>> df.notna()
             age   born  name    toy
        0   True  False  True  False
        1   True   True  True   True
        2  False   True  True   True

        Show which entries in a Series are not NA.

        >>> ser = pd.Series([5, 6, np.nan])
        >>> ser
        0    5.0
        1    6.0
        2    NaN
        dtype: float64

        >>> ser.notna()
        0     True
        1     True
        2    False
        dtype: bool
        """
        return notna(self).__finalize__(self, method="notna")

    @doc(notna, klass=_shared_doc_kwargs["klass"])
    def notnull(self) -> Self:
        return notna(self).__finalize__(self, method="notnull")

    @final
    def _clip_with_scalar(self, lower, upper, inplace: bool_t = False):
        if (lower is not None and np.any(isna(lower))) or (
            upper is not None and np.any(isna(upper))
        ):
            raise ValueError("Cannot use an NA value as a clip threshold")

        result = self
        mask = self.isna()

        if lower is not None:
            cond = mask | (self >= lower)
            result = result.where(
                cond, lower, inplace=inplace
            )  # type: ignore[assignment]
        if upper is not None:
            cond = mask | (self <= upper)
            result = self if inplace else result
            result = result.where(
                cond, upper, inplace=inplace
            )  # type: ignore[assignment]

        return result

    @final
    def _clip_with_one_bound(self, threshold, method, axis, inplace):
        if axis is not None:
            axis = self._get_axis_number(axis)

        # method is self.le for upper bound and self.ge for lower bound
        if is_scalar(threshold) and is_number(threshold):
            if method.__name__ == "le":
                return self._clip_with_scalar(None, threshold, inplace=inplace)
            return self._clip_with_scalar(threshold, None, inplace=inplace)

        # GH #15390
        # In order for where method to work, the threshold must
        # be transformed to NDFrame from other array like structure.
        if (not isinstance(threshold, ABCSeries)) and is_list_like(threshold):
            if isinstance(self, ABCSeries):
                threshold = self._constructor(threshold, index=self.index)
            else:
                threshold = self._align_for_op(threshold, axis, flex=None)[1]

        # GH 40420
        # Treat missing thresholds as no bounds, not clipping the values
        if is_list_like(threshold):
            fill_value = np.inf if method.__name__ == "le" else -np.inf
            threshold_inf = threshold.fillna(fill_value)
        else:
            threshold_inf = threshold

        subset = method(threshold_inf, axis=axis) | isna(self)

        # GH 40420
        return self.where(subset, threshold, axis=axis, inplace=inplace)

    @overload
    def clip(
        self,
        lower=...,
        upper=...,
        *,
        axis: Axis | None = ...,
        inplace: Literal[False] = ...,
        **kwargs,
    ) -> Self:
        ...

    @overload
    def clip(
        self,
        lower=...,
        upper=...,
        *,
        axis: Axis | None = ...,
        inplace: Literal[True],
        **kwargs,
    ) -> None:
        ...

    @overload
    def clip(
        self,
        lower=...,
        upper=...,
        *,
        axis: Axis | None = ...,
        inplace: bool_t = ...,
        **kwargs,
    ) -> Self | None:
        ...

    @final
    def clip(
        self,
        lower=None,
        upper=None,
        *,
        axis: Axis | None = None,
        inplace: bool_t = False,
        **kwargs,
    ) -> Self | None:
        """
        Trim values at input threshold(s).

        Assigns values outside boundary to boundary values. Thresholds
        can be singular values or array like, and in the latter case
        the clipping is performed element-wise in the specified axis.

        Parameters
        ----------
        lower : float or array-like, default None
            Minimum threshold value. All values below this
            threshold will be set to it. A missing
            threshold (e.g `NA`) will not clip the value.
        upper : float or array-like, default None
            Maximum threshold value. All values above this
            threshold will be set to it. A missing
            threshold (e.g `NA`) will not clip the value.
        axis : {{0 or 'index', 1 or 'columns', None}}, default None
            Align object with lower and upper along the given axis.
            For `Series` this parameter is unused and defaults to `None`.
        inplace : bool, default False
            Whether to perform the operation in place on the data.
        *args, **kwargs
            Additional keywords have no effect but might be accepted
            for compatibility with numpy.

        Returns
        -------
        Series or DataFrame or None
            Same type as calling object with the values outside the
            clip boundaries replaced or None if ``inplace=True``.

        See Also
        --------
        Series.clip : Trim values at input threshold in series.
        DataFrame.clip : Trim values at input threshold in dataframe.
        numpy.clip : Clip (limit) the values in an array.

        Examples
        --------
        >>> data = {'col_0': [9, -3, 0, -1, 5], 'col_1': [-2, -7, 6, 8, -5]}
        >>> df = pd.DataFrame(data)
        >>> df
           col_0  col_1
        0      9     -2
        1     -3     -7
        2      0      6
        3     -1      8
        4      5     -5

        Clips per column using lower and upper thresholds:

        >>> df.clip(-4, 6)
           col_0  col_1
        0      6     -2
        1     -3     -4
        2      0      6
        3     -1      6
        4      5     -4

        Clips using specific lower and upper thresholds per column:

        >>> df.clip([-2, -1], [4, 5])
            col_0  col_1
        0      4     -1
        1     -2     -1
        2      0      5
        3     -1      5
        4      4     -1

        Clips using specific lower and upper thresholds per column element:

        >>> t = pd.Series([2, -4, -1, 6, 3])
        >>> t
        0    2
        1   -4
        2   -1
        3    6
        4    3
        dtype: int64

        >>> df.clip(t, t + 4, axis=0)
           col_0  col_1
        0      6      2
        1     -3     -4
        2      0      3
        3      6      8
        4      5      3

        Clips using specific lower threshold per column element, with missing values:

        >>> t = pd.Series([2, -4, np.nan, 6, 3])
        >>> t
        0    2.0
        1   -4.0
        2    NaN
        3    6.0
        4    3.0
        dtype: float64

        >>> df.clip(t, axis=0)
        col_0  col_1
        0      9      2
        1     -3     -4
        2      0      6
        3      6      8
        4      5      3
        """
        inplace = validate_bool_kwarg(inplace, "inplace")

        if inplace:
            if not PYPY and using_copy_on_write():
                if sys.getrefcount(self) <= REF_COUNT:
                    warnings.warn(
                        _chained_assignment_method_msg,
                        ChainedAssignmentError,
                        stacklevel=2,
                    )
            elif (
                not PYPY
                and not using_copy_on_write()
                and self._is_view_after_cow_rules()
            ):
                ctr = sys.getrefcount(self)
                ref_count = REF_COUNT
                if isinstance(self, ABCSeries) and hasattr(self, "_cacher"):
                    # see https://github.com/pandas-dev/pandas/pull/56060#discussion_r1399245221
                    ref_count += 1
                if ctr <= ref_count:
                    warnings.warn(
                        _chained_assignment_warning_method_msg,
                        FutureWarning,
                        stacklevel=2,
                    )

        axis = nv.validate_clip_with_axis(axis, (), kwargs)
        if axis is not None:
            axis = self._get_axis_number(axis)

        # GH 17276
        # numpy doesn't like NaN as a clip value
        # so ignore
        # GH 19992
        # numpy doesn't drop a list-like bound containing NaN
        isna_lower = isna(lower)
        if not is_list_like(lower):
            if np.any(isna_lower):
                lower = None
        elif np.all(isna_lower):
            lower = None
        isna_upper = isna(upper)
        if not is_list_like(upper):
            if np.any(isna_upper):
                upper = None
        elif np.all(isna_upper):
            upper = None

        # GH 2747 (arguments were reversed)
        if (
            lower is not None
            and upper is not None
            and is_scalar(lower)
            and is_scalar(upper)
        ):
            lower, upper = min(lower, upper), max(lower, upper)

        # fast-path for scalars
        if (lower is None or is_number(lower)) and (upper is None or is_number(upper)):
            return self._clip_with_scalar(lower, upper, inplace=inplace)

        result = self
        if lower is not None:
            result = result._clip_with_one_bound(
                lower, method=self.ge, axis=axis, inplace=inplace
            )
        if upper is not None:
            if inplace:
                result = self
            result = result._clip_with_one_bound(
                upper, method=self.le, axis=axis, inplace=inplace
            )

        return result

    @final
    @doc(klass=_shared_doc_kwargs["klass"])
    def asfreq(
        self,
        freq: Frequency,
        method: FillnaOptions | None = None,
        how: Literal["start", "end"] | None = None,
        normalize: bool_t = False,
        fill_value: Hashable | None = None,
    ) -> Self:
        """
        Convert time series to specified frequency.

        Returns the original data conformed to a new index with the specified
        frequency.

        If the index of this {klass} is a :class:`~pandas.PeriodIndex`, the new index
        is the result of transforming the original index with
        :meth:`PeriodIndex.asfreq <pandas.PeriodIndex.asfreq>` (so the original index
        will map one-to-one to the new index).

        Otherwise, the new index will be equivalent to ``pd.date_range(start, end,
        freq=freq)`` where ``start`` and ``end`` are, respectively, the first and
        last entries in the original index (see :func:`pandas.date_range`). The
        values corresponding to any timesteps in the new index which were not present
        in the original index will be null (``NaN``), unless a method for filling
        such unknowns is provided (see the ``method`` parameter below).

        The :meth:`resample` method is more appropriate if an operation on each group of
        timesteps (such as an aggregate) is necessary to represent the data at the new
        frequency.

        Parameters
        ----------
        freq : DateOffset or str
            Frequency DateOffset or string.
        method : {{'backfill'/'bfill', 'pad'/'ffill'}}, default None
            Method to use for filling holes in reindexed Series (note this
            does not fill NaNs that already were present):

            * 'pad' / 'ffill': propagate last valid observation forward to next
              valid
            * 'backfill' / 'bfill': use NEXT valid observation to fill.
        how : {{'start', 'end'}}, default end
            For PeriodIndex only (see PeriodIndex.asfreq).
        normalize : bool, default False
            Whether to reset output index to midnight.
        fill_value : scalar, optional
            Value to use for missing values, applied during upsampling (note
            this does not fill NaNs that already were present).

        Returns
        -------
        {klass}
            {klass} object reindexed to the specified frequency.

        See Also
        --------
        reindex : Conform DataFrame to new index with optional filling logic.

        Notes
        -----
        To learn more about the frequency strings, please see `this link
        <https://pandas.pydata.org/pandas-docs/stable/user_guide/timeseries.html#offset-aliases>`__.

        Examples
        --------
        Start by creating a series with 4 one minute timestamps.

        >>> index = pd.date_range('1/1/2000', periods=4, freq='min')
        >>> series = pd.Series([0.0, None, 2.0, 3.0], index=index)
        >>> df = pd.DataFrame({{'s': series}})
        >>> df
                               s
        2000-01-01 00:00:00    0.0
        2000-01-01 00:01:00    NaN
        2000-01-01 00:02:00    2.0
        2000-01-01 00:03:00    3.0

        Upsample the series into 30 second bins.

        >>> df.asfreq(freq='30s')
                               s
        2000-01-01 00:00:00    0.0
        2000-01-01 00:00:30    NaN
        2000-01-01 00:01:00    NaN
        2000-01-01 00:01:30    NaN
        2000-01-01 00:02:00    2.0
        2000-01-01 00:02:30    NaN
        2000-01-01 00:03:00    3.0

        Upsample again, providing a ``fill value``.

        >>> df.asfreq(freq='30s', fill_value=9.0)
                               s
        2000-01-01 00:00:00    0.0
        2000-01-01 00:00:30    9.0
        2000-01-01 00:01:00    NaN
        2000-01-01 00:01:30    9.0
        2000-01-01 00:02:00    2.0
        2000-01-01 00:02:30    9.0
        2000-01-01 00:03:00    3.0

        Upsample again, providing a ``method``.

        >>> df.asfreq(freq='30s', method='bfill')
                               s
        2000-01-01 00:00:00    0.0
        2000-01-01 00:00:30    NaN
        2000-01-01 00:01:00    NaN
        2000-01-01 00:01:30    2.0
        2000-01-01 00:02:00    2.0
        2000-01-01 00:02:30    3.0
        2000-01-01 00:03:00    3.0
        """
        from pandas.core.resample import asfreq

        return asfreq(
            self,
            freq,
            method=method,
            how=how,
            normalize=normalize,
            fill_value=fill_value,
        )

    @final
    def at_time(self, time, asof: bool_t = False, axis: Axis | None = None) -> Self:
        """
        Select values at particular time of day (e.g., 9:30AM).

        Parameters
        ----------
        time : datetime.time or str
            The values to select.
        axis : {0 or 'index', 1 or 'columns'}, default 0
            For `Series` this parameter is unused and defaults to 0.

        Returns
        -------
        Series or DataFrame

        Raises
        ------
        TypeError
            If the index is not  a :class:`DatetimeIndex`

        See Also
        --------
        between_time : Select values between particular times of the day.
        first : Select initial periods of time series based on a date offset.
        last : Select final periods of time series based on a date offset.
        DatetimeIndex.indexer_at_time : Get just the index locations for
            values at particular time of the day.

        Examples
        --------
        >>> i = pd.date_range('2018-04-09', periods=4, freq='12h')
        >>> ts = pd.DataFrame({'A': [1, 2, 3, 4]}, index=i)
        >>> ts
                             A
        2018-04-09 00:00:00  1
        2018-04-09 12:00:00  2
        2018-04-10 00:00:00  3
        2018-04-10 12:00:00  4

        >>> ts.at_time('12:00')
                             A
        2018-04-09 12:00:00  2
        2018-04-10 12:00:00  4
        """
        if axis is None:
            axis = 0
        axis = self._get_axis_number(axis)

        index = self._get_axis(axis)

        if not isinstance(index, DatetimeIndex):
            raise TypeError("Index must be DatetimeIndex")

        indexer = index.indexer_at_time(time, asof=asof)
        return self._take_with_is_copy(indexer, axis=axis)

    @final
    def between_time(
        self,
        start_time,
        end_time,
        inclusive: IntervalClosedType = "both",
        axis: Axis | None = None,
    ) -> Self:
        """
        Select values between particular times of the day (e.g., 9:00-9:30 AM).

        By setting ``start_time`` to be later than ``end_time``,
        you can get the times that are *not* between the two times.

        Parameters
        ----------
        start_time : datetime.time or str
            Initial time as a time filter limit.
        end_time : datetime.time or str
            End time as a time filter limit.
        inclusive : {"both", "neither", "left", "right"}, default "both"
            Include boundaries; whether to set each bound as closed or open.
        axis : {0 or 'index', 1 or 'columns'}, default 0
            Determine range time on index or columns value.
            For `Series` this parameter is unused and defaults to 0.

        Returns
        -------
        Series or DataFrame
            Data from the original object filtered to the specified dates range.

        Raises
        ------
        TypeError
            If the index is not  a :class:`DatetimeIndex`

        See Also
        --------
        at_time : Select values at a particular time of the day.
        first : Select initial periods of time series based on a date offset.
        last : Select final periods of time series based on a date offset.
        DatetimeIndex.indexer_between_time : Get just the index locations for
            values between particular times of the day.

        Examples
        --------
        >>> i = pd.date_range('2018-04-09', periods=4, freq='1D20min')
        >>> ts = pd.DataFrame({'A': [1, 2, 3, 4]}, index=i)
        >>> ts
                             A
        2018-04-09 00:00:00  1
        2018-04-10 00:20:00  2
        2018-04-11 00:40:00  3
        2018-04-12 01:00:00  4

        >>> ts.between_time('0:15', '0:45')
                             A
        2018-04-10 00:20:00  2
        2018-04-11 00:40:00  3

        You get the times that are *not* between two times by setting
        ``start_time`` later than ``end_time``:

        >>> ts.between_time('0:45', '0:15')
                             A
        2018-04-09 00:00:00  1
        2018-04-12 01:00:00  4
        """
        if axis is None:
            axis = 0
        axis = self._get_axis_number(axis)

        index = self._get_axis(axis)
        if not isinstance(index, DatetimeIndex):
            raise TypeError("Index must be DatetimeIndex")

        left_inclusive, right_inclusive = validate_inclusive(inclusive)
        indexer = index.indexer_between_time(
            start_time,
            end_time,
            include_start=left_inclusive,
            include_end=right_inclusive,
        )
        return self._take_with_is_copy(indexer, axis=axis)

    @final
    @doc(klass=_shared_doc_kwargs["klass"])
    def resample(
        self,
        rule,
        axis: Axis | lib.NoDefault = lib.no_default,
        closed: Literal["right", "left"] | None = None,
        label: Literal["right", "left"] | None = None,
        convention: Literal["start", "end", "s", "e"] | lib.NoDefault = lib.no_default,
        kind: Literal["timestamp", "period"] | None | lib.NoDefault = lib.no_default,
        on: Level | None = None,
        level: Level | None = None,
        origin: str | TimestampConvertibleTypes = "start_day",
        offset: TimedeltaConvertibleTypes | None = None,
        group_keys: bool_t = False,
    ) -> Resampler:
        """
        Resample time-series data.

        Convenience method for frequency conversion and resampling of time series.
        The object must have a datetime-like index (`DatetimeIndex`, `PeriodIndex`,
        or `TimedeltaIndex`), or the caller must pass the label of a datetime-like
        series/index to the ``on``/``level`` keyword parameter.

        Parameters
        ----------
        rule : DateOffset, Timedelta or str
            The offset string or object representing target conversion.
        axis : {{0 or 'index', 1 or 'columns'}}, default 0
            Which axis to use for up- or down-sampling. For `Series` this parameter
            is unused and defaults to 0. Must be
            `DatetimeIndex`, `TimedeltaIndex` or `PeriodIndex`.

            .. deprecated:: 2.0.0
                Use frame.T.resample(...) instead.
        closed : {{'right', 'left'}}, default None
            Which side of bin interval is closed. The default is 'left'
            for all frequency offsets except for 'ME', 'YE', 'QE', 'BME',
            'BA', 'BQE', and 'W' which all have a default of 'right'.
        label : {{'right', 'left'}}, default None
            Which bin edge label to label bucket with. The default is 'left'
            for all frequency offsets except for 'ME', 'YE', 'QE', 'BME',
            'BA', 'BQE', and 'W' which all have a default of 'right'.
        convention : {{'start', 'end', 's', 'e'}}, default 'start'
            For `PeriodIndex` only, controls whether to use the start or
            end of `rule`.

            .. deprecated:: 2.2.0
                Convert PeriodIndex to DatetimeIndex before resampling instead.
        kind : {{'timestamp', 'period'}}, optional, default None
            Pass 'timestamp' to convert the resulting index to a
            `DateTimeIndex` or 'period' to convert it to a `PeriodIndex`.
            By default the input representation is retained.

            .. deprecated:: 2.2.0
                Convert index to desired type explicitly instead.

        on : str, optional
            For a DataFrame, column to use instead of index for resampling.
            Column must be datetime-like.
        level : str or int, optional
            For a MultiIndex, level (name or number) to use for
            resampling. `level` must be datetime-like.
        origin : Timestamp or str, default 'start_day'
            The timestamp on which to adjust the grouping. The timezone of origin
            must match the timezone of the index.
            If string, must be one of the following:

            - 'epoch': `origin` is 1970-01-01
            - 'start': `origin` is the first value of the timeseries
            - 'start_day': `origin` is the first day at midnight of the timeseries

            - 'end': `origin` is the last value of the timeseries
            - 'end_day': `origin` is the ceiling midnight of the last day

            .. versionadded:: 1.3.0

            .. note::

                Only takes effect for Tick-frequencies (i.e. fixed frequencies like
                days, hours, and minutes, rather than months or quarters).
        offset : Timedelta or str, default is None
            An offset timedelta added to the origin.

        group_keys : bool, default False
            Whether to include the group keys in the result index when using
            ``.apply()`` on the resampled object.

            .. versionadded:: 1.5.0

                Not specifying ``group_keys`` will retain values-dependent behavior
                from pandas 1.4 and earlier (see :ref:`pandas 1.5.0 Release notes
                <whatsnew_150.enhancements.resample_group_keys>` for examples).

            .. versionchanged:: 2.0.0

                ``group_keys`` now defaults to ``False``.

        Returns
        -------
        pandas.api.typing.Resampler
            :class:`~pandas.core.Resampler` object.

        See Also
        --------
        Series.resample : Resample a Series.
        DataFrame.resample : Resample a DataFrame.
        groupby : Group {klass} by mapping, function, label, or list of labels.
        asfreq : Reindex a {klass} with the given frequency without grouping.

        Notes
        -----
        See the `user guide
        <https://pandas.pydata.org/pandas-docs/stable/user_guide/timeseries.html#resampling>`__
        for more.

        To learn more about the offset strings, please see `this link
        <https://pandas.pydata.org/pandas-docs/stable/user_guide/timeseries.html#dateoffset-objects>`__.

        Examples
        --------
        Start by creating a series with 9 one minute timestamps.

        >>> index = pd.date_range('1/1/2000', periods=9, freq='min')
        >>> series = pd.Series(range(9), index=index)
        >>> series
        2000-01-01 00:00:00    0
        2000-01-01 00:01:00    1
        2000-01-01 00:02:00    2
        2000-01-01 00:03:00    3
        2000-01-01 00:04:00    4
        2000-01-01 00:05:00    5
        2000-01-01 00:06:00    6
        2000-01-01 00:07:00    7
        2000-01-01 00:08:00    8
        Freq: min, dtype: int64

        Downsample the series into 3 minute bins and sum the values
        of the timestamps falling into a bin.

        >>> series.resample('3min').sum()
        2000-01-01 00:00:00     3
        2000-01-01 00:03:00    12
        2000-01-01 00:06:00    21
        Freq: 3min, dtype: int64

        Downsample the series into 3 minute bins as above, but label each
        bin using the right edge instead of the left. Please note that the
        value in the bucket used as the label is not included in the bucket,
        which it labels. For example, in the original series the
        bucket ``2000-01-01 00:03:00`` contains the value 3, but the summed
        value in the resampled bucket with the label ``2000-01-01 00:03:00``
        does not include 3 (if it did, the summed value would be 6, not 3).

        >>> series.resample('3min', label='right').sum()
        2000-01-01 00:03:00     3
        2000-01-01 00:06:00    12
        2000-01-01 00:09:00    21
        Freq: 3min, dtype: int64

        To include this value close the right side of the bin interval,
        as shown below.

        >>> series.resample('3min', label='right', closed='right').sum()
        2000-01-01 00:00:00     0
        2000-01-01 00:03:00     6
        2000-01-01 00:06:00    15
        2000-01-01 00:09:00    15
        Freq: 3min, dtype: int64

        Upsample the series into 30 second bins.

        >>> series.resample('30s').asfreq()[0:5]   # Select first 5 rows
        2000-01-01 00:00:00   0.0
        2000-01-01 00:00:30   NaN
        2000-01-01 00:01:00   1.0
        2000-01-01 00:01:30   NaN
        2000-01-01 00:02:00   2.0
        Freq: 30s, dtype: float64

        Upsample the series into 30 second bins and fill the ``NaN``
        values using the ``ffill`` method.

        >>> series.resample('30s').ffill()[0:5]
        2000-01-01 00:00:00    0
        2000-01-01 00:00:30    0
        2000-01-01 00:01:00    1
        2000-01-01 00:01:30    1
        2000-01-01 00:02:00    2
        Freq: 30s, dtype: int64

        Upsample the series into 30 second bins and fill the
        ``NaN`` values using the ``bfill`` method.

        >>> series.resample('30s').bfill()[0:5]
        2000-01-01 00:00:00    0
        2000-01-01 00:00:30    1
        2000-01-01 00:01:00    1
        2000-01-01 00:01:30    2
        2000-01-01 00:02:00    2
        Freq: 30s, dtype: int64

        Pass a custom function via ``apply``

        >>> def custom_resampler(arraylike):
        ...     return np.sum(arraylike) + 5
        ...
        >>> series.resample('3min').apply(custom_resampler)
        2000-01-01 00:00:00     8
        2000-01-01 00:03:00    17
        2000-01-01 00:06:00    26
        Freq: 3min, dtype: int64

        For DataFrame objects, the keyword `on` can be used to specify the
        column instead of the index for resampling.

        >>> d = {{'price': [10, 11, 9, 13, 14, 18, 17, 19],
        ...      'volume': [50, 60, 40, 100, 50, 100, 40, 50]}}
        >>> df = pd.DataFrame(d)
        >>> df['week_starting'] = pd.date_range('01/01/2018',
        ...                                     periods=8,
        ...                                     freq='W')
        >>> df
           price  volume week_starting
        0     10      50    2018-01-07
        1     11      60    2018-01-14
        2      9      40    2018-01-21
        3     13     100    2018-01-28
        4     14      50    2018-02-04
        5     18     100    2018-02-11
        6     17      40    2018-02-18
        7     19      50    2018-02-25
        >>> df.resample('ME', on='week_starting').mean()
                       price  volume
        week_starting
        2018-01-31     10.75    62.5
        2018-02-28     17.00    60.0

        For a DataFrame with MultiIndex, the keyword `level` can be used to
        specify on which level the resampling needs to take place.

        >>> days = pd.date_range('1/1/2000', periods=4, freq='D')
        >>> d2 = {{'price': [10, 11, 9, 13, 14, 18, 17, 19],
        ...       'volume': [50, 60, 40, 100, 50, 100, 40, 50]}}
        >>> df2 = pd.DataFrame(
        ...     d2,
        ...     index=pd.MultiIndex.from_product(
        ...         [days, ['morning', 'afternoon']]
        ...     )
        ... )
        >>> df2
                              price  volume
        2000-01-01 morning       10      50
                   afternoon     11      60
        2000-01-02 morning        9      40
                   afternoon     13     100
        2000-01-03 morning       14      50
                   afternoon     18     100
        2000-01-04 morning       17      40
                   afternoon     19      50
        >>> df2.resample('D', level=0).sum()
                    price  volume
        2000-01-01     21     110
        2000-01-02     22     140
        2000-01-03     32     150
        2000-01-04     36      90

        If you want to adjust the start of the bins based on a fixed timestamp:

        >>> start, end = '2000-10-01 23:30:00', '2000-10-02 00:30:00'
        >>> rng = pd.date_range(start, end, freq='7min')
        >>> ts = pd.Series(np.arange(len(rng)) * 3, index=rng)
        >>> ts
        2000-10-01 23:30:00     0
        2000-10-01 23:37:00     3
        2000-10-01 23:44:00     6
        2000-10-01 23:51:00     9
        2000-10-01 23:58:00    12
        2000-10-02 00:05:00    15
        2000-10-02 00:12:00    18
        2000-10-02 00:19:00    21
        2000-10-02 00:26:00    24
        Freq: 7min, dtype: int64

        >>> ts.resample('17min').sum()
        2000-10-01 23:14:00     0
        2000-10-01 23:31:00     9
        2000-10-01 23:48:00    21
        2000-10-02 00:05:00    54
        2000-10-02 00:22:00    24
        Freq: 17min, dtype: int64

        >>> ts.resample('17min', origin='epoch').sum()
        2000-10-01 23:18:00     0
        2000-10-01 23:35:00    18
        2000-10-01 23:52:00    27
        2000-10-02 00:09:00    39
        2000-10-02 00:26:00    24
        Freq: 17min, dtype: int64

        >>> ts.resample('17min', origin='2000-01-01').sum()
        2000-10-01 23:24:00     3
        2000-10-01 23:41:00    15
        2000-10-01 23:58:00    45
        2000-10-02 00:15:00    45
        Freq: 17min, dtype: int64

        If you want to adjust the start of the bins with an `offset` Timedelta, the two
        following lines are equivalent:

        >>> ts.resample('17min', origin='start').sum()
        2000-10-01 23:30:00     9
        2000-10-01 23:47:00    21
        2000-10-02 00:04:00    54
        2000-10-02 00:21:00    24
        Freq: 17min, dtype: int64

        >>> ts.resample('17min', offset='23h30min').sum()
        2000-10-01 23:30:00     9
        2000-10-01 23:47:00    21
        2000-10-02 00:04:00    54
        2000-10-02 00:21:00    24
        Freq: 17min, dtype: int64

        If you want to take the largest Timestamp as the end of the bins:

        >>> ts.resample('17min', origin='end').sum()
        2000-10-01 23:35:00     0
        2000-10-01 23:52:00    18
        2000-10-02 00:09:00    27
        2000-10-02 00:26:00    63
        Freq: 17min, dtype: int64

        In contrast with the `start_day`, you can use `end_day` to take the ceiling
        midnight of the largest Timestamp as the end of the bins and drop the bins
        not containing data:

        >>> ts.resample('17min', origin='end_day').sum()
        2000-10-01 23:38:00     3
        2000-10-01 23:55:00    15
        2000-10-02 00:12:00    45
        2000-10-02 00:29:00    45
        Freq: 17min, dtype: int64
        """
        from pandas.core.resample import get_resampler

        if axis is not lib.no_default:
            axis = self._get_axis_number(axis)
            if axis == 1:
                warnings.warn(
                    "DataFrame.resample with axis=1 is deprecated. Do "
                    "`frame.T.resample(...)` without axis instead.",
                    FutureWarning,
                    stacklevel=find_stack_level(),
                )
            else:
                warnings.warn(
                    f"The 'axis' keyword in {type(self).__name__}.resample is "
                    "deprecated and will be removed in a future version.",
                    FutureWarning,
                    stacklevel=find_stack_level(),
                )
        else:
            axis = 0

        if kind is not lib.no_default:
            # GH#55895
            warnings.warn(
                f"The 'kind' keyword in {type(self).__name__}.resample is "
                "deprecated and will be removed in a future version. "
                "Explicitly cast the index to the desired type instead",
                FutureWarning,
                stacklevel=find_stack_level(),
            )
        else:
            kind = None

        if convention is not lib.no_default:
            warnings.warn(
                f"The 'convention' keyword in {type(self).__name__}.resample is "
                "deprecated and will be removed in a future version. "
                "Explicitly cast PeriodIndex to DatetimeIndex before resampling "
                "instead.",
                FutureWarning,
                stacklevel=find_stack_level(),
            )
        else:
            convention = "start"

        return get_resampler(
            cast("Series | DataFrame", self),
            freq=rule,
            label=label,
            closed=closed,
            axis=axis,
            kind=kind,
            convention=convention,
            key=on,
            level=level,
            origin=origin,
            offset=offset,
            group_keys=group_keys,
        )

    @final
    def first(self, offset) -> Self:
        """
        Select initial periods of time series data based on a date offset.

        .. deprecated:: 2.1
            :meth:`.first` is deprecated and will be removed in a future version.
            Please create a mask and filter using `.loc` instead.

        For a DataFrame with a sorted DatetimeIndex, this function can
        select the first few rows based on a date offset.

        Parameters
        ----------
        offset : str, DateOffset or dateutil.relativedelta
            The offset length of the data that will be selected. For instance,
            '1ME' will display all the rows having their index within the first month.

        Returns
        -------
        Series or DataFrame
            A subset of the caller.

        Raises
        ------
        TypeError
            If the index is not  a :class:`DatetimeIndex`

        See Also
        --------
        last : Select final periods of time series based on a date offset.
        at_time : Select values at a particular time of the day.
        between_time : Select values between particular times of the day.

        Examples
        --------
        >>> i = pd.date_range('2018-04-09', periods=4, freq='2D')
        >>> ts = pd.DataFrame({'A': [1, 2, 3, 4]}, index=i)
        >>> ts
                    A
        2018-04-09  1
        2018-04-11  2
        2018-04-13  3
        2018-04-15  4

        Get the rows for the first 3 days:

        >>> ts.first('3D')
                    A
        2018-04-09  1
        2018-04-11  2

        Notice the data for 3 first calendar days were returned, not the first
        3 days observed in the dataset, and therefore data for 2018-04-13 was
        not returned.
        """
        warnings.warn(
            "first is deprecated and will be removed in a future version. "
            "Please create a mask and filter using `.loc` instead",
            FutureWarning,
            stacklevel=find_stack_level(),
        )
        if not isinstance(self.index, DatetimeIndex):
            raise TypeError("'first' only supports a DatetimeIndex index")

        if len(self.index) == 0:
            return self.copy(deep=False)

        offset = to_offset(offset)
        if not isinstance(offset, Tick) and offset.is_on_offset(self.index[0]):
            # GH#29623 if first value is end of period, remove offset with n = 1
            #  before adding the real offset
            end_date = end = self.index[0] - offset.base + offset
        else:
            end_date = end = self.index[0] + offset

        # Tick-like, e.g. 3 weeks
        if isinstance(offset, Tick) and end_date in self.index:
            end = self.index.searchsorted(end_date, side="left")
            return self.iloc[:end]

        return self.loc[:end]

    @final
    def last(self, offset) -> Self:
        """
        Select final periods of time series data based on a date offset.

        .. deprecated:: 2.1
            :meth:`.last` is deprecated and will be removed in a future version.
            Please create a mask and filter using `.loc` instead.

        For a DataFrame with a sorted DatetimeIndex, this function
        selects the last few rows based on a date offset.

        Parameters
        ----------
        offset : str, DateOffset, dateutil.relativedelta
            The offset length of the data that will be selected. For instance,
            '3D' will display all the rows having their index within the last 3 days.

        Returns
        -------
        Series or DataFrame
            A subset of the caller.

        Raises
        ------
        TypeError
            If the index is not  a :class:`DatetimeIndex`

        See Also
        --------
        first : Select initial periods of time series based on a date offset.
        at_time : Select values at a particular time of the day.
        between_time : Select values between particular times of the day.

        Notes
        -----
        .. deprecated:: 2.1.0
            Please create a mask and filter using `.loc` instead

        Examples
        --------
        >>> i = pd.date_range('2018-04-09', periods=4, freq='2D')
        >>> ts = pd.DataFrame({'A': [1, 2, 3, 4]}, index=i)
        >>> ts
                    A
        2018-04-09  1
        2018-04-11  2
        2018-04-13  3
        2018-04-15  4

        Get the rows for the last 3 days:

        >>> ts.last('3D')  # doctest: +SKIP
                    A
        2018-04-13  3
        2018-04-15  4

        Notice the data for 3 last calendar days were returned, not the last
        3 observed days in the dataset, and therefore data for 2018-04-11 was
        not returned.
        """
        warnings.warn(
            "last is deprecated and will be removed in a future version. "
            "Please create a mask and filter using `.loc` instead",
            FutureWarning,
            stacklevel=find_stack_level(),
        )

        if not isinstance(self.index, DatetimeIndex):
            raise TypeError("'last' only supports a DatetimeIndex index")

        if len(self.index) == 0:
            return self.copy(deep=False)

        offset = to_offset(offset)

        start_date = self.index[-1] - offset
        start = self.index.searchsorted(start_date, side="right")
        return self.iloc[start:]

    @final
    def rank(
        self,
        axis: Axis = 0,
        method: Literal["average", "min", "max", "first", "dense"] = "average",
        numeric_only: bool_t = False,
        na_option: Literal["keep", "top", "bottom"] = "keep",
        ascending: bool_t = True,
        pct: bool_t = False,
    ) -> Self:
        """
        Compute numerical data ranks (1 through n) along axis.

        By default, equal values are assigned a rank that is the average of the
        ranks of those values.

        Parameters
        ----------
        axis : {0 or 'index', 1 or 'columns'}, default 0
            Index to direct ranking.
            For `Series` this parameter is unused and defaults to 0.
        method : {'average', 'min', 'max', 'first', 'dense'}, default 'average'
            How to rank the group of records that have the same value (i.e. ties):

            * average: average rank of the group
            * min: lowest rank in the group
            * max: highest rank in the group
            * first: ranks assigned in order they appear in the array
            * dense: like 'min', but rank always increases by 1 between groups.

        numeric_only : bool, default False
            For DataFrame objects, rank only numeric columns if set to True.

            .. versionchanged:: 2.0.0
                The default value of ``numeric_only`` is now ``False``.

        na_option : {'keep', 'top', 'bottom'}, default 'keep'
            How to rank NaN values:

            * keep: assign NaN rank to NaN values
            * top: assign lowest rank to NaN values
            * bottom: assign highest rank to NaN values

        ascending : bool, default True
            Whether or not the elements should be ranked in ascending order.
        pct : bool, default False
            Whether or not to display the returned rankings in percentile
            form.

        Returns
        -------
        same type as caller
            Return a Series or DataFrame with data ranks as values.

        See Also
        --------
        core.groupby.DataFrameGroupBy.rank : Rank of values within each group.
        core.groupby.SeriesGroupBy.rank : Rank of values within each group.

        Examples
        --------
        >>> df = pd.DataFrame(data={'Animal': ['cat', 'penguin', 'dog',
        ...                                    'spider', 'snake'],
        ...                         'Number_legs': [4, 2, 4, 8, np.nan]})
        >>> df
            Animal  Number_legs
        0      cat          4.0
        1  penguin          2.0
        2      dog          4.0
        3   spider          8.0
        4    snake          NaN

        Ties are assigned the mean of the ranks (by default) for the group.

        >>> s = pd.Series(range(5), index=list("abcde"))
        >>> s["d"] = s["b"]
        >>> s.rank()
        a    1.0
        b    2.5
        c    4.0
        d    2.5
        e    5.0
        dtype: float64

        The following example shows how the method behaves with the above
        parameters:

        * default_rank: this is the default behaviour obtained without using
          any parameter.
        * max_rank: setting ``method = 'max'`` the records that have the
          same values are ranked using the highest rank (e.g.: since 'cat'
          and 'dog' are both in the 2nd and 3rd position, rank 3 is assigned.)
        * NA_bottom: choosing ``na_option = 'bottom'``, if there are records
          with NaN values they are placed at the bottom of the ranking.
        * pct_rank: when setting ``pct = True``, the ranking is expressed as
          percentile rank.

        >>> df['default_rank'] = df['Number_legs'].rank()
        >>> df['max_rank'] = df['Number_legs'].rank(method='max')
        >>> df['NA_bottom'] = df['Number_legs'].rank(na_option='bottom')
        >>> df['pct_rank'] = df['Number_legs'].rank(pct=True)
        >>> df
            Animal  Number_legs  default_rank  max_rank  NA_bottom  pct_rank
        0      cat          4.0           2.5       3.0        2.5     0.625
        1  penguin          2.0           1.0       1.0        1.0     0.250
        2      dog          4.0           2.5       3.0        2.5     0.625
        3   spider          8.0           4.0       4.0        4.0     1.000
        4    snake          NaN           NaN       NaN        5.0       NaN
        """
        axis_int = self._get_axis_number(axis)

        if na_option not in {"keep", "top", "bottom"}:
            msg = "na_option must be one of 'keep', 'top', or 'bottom'"
            raise ValueError(msg)

        def ranker(data):
            if data.ndim == 2:
                # i.e. DataFrame, we cast to ndarray
                values = data.values
            else:
                # i.e. Series, can dispatch to EA
                values = data._values

            if isinstance(values, ExtensionArray):
                ranks = values._rank(
                    axis=axis_int,
                    method=method,
                    ascending=ascending,
                    na_option=na_option,
                    pct=pct,
                )
            else:
                ranks = algos.rank(
                    values,
                    axis=axis_int,
                    method=method,
                    ascending=ascending,
                    na_option=na_option,
                    pct=pct,
                )

            ranks_obj = self._constructor(ranks, **data._construct_axes_dict())
            return ranks_obj.__finalize__(self, method="rank")

        if numeric_only:
            if self.ndim == 1 and not is_numeric_dtype(self.dtype):
                # GH#47500
                raise TypeError(
                    "Series.rank does not allow numeric_only=True with "
                    "non-numeric dtype."
                )
            data = self._get_numeric_data()
        else:
            data = self

        return ranker(data)

    @doc(_shared_docs["compare"], klass=_shared_doc_kwargs["klass"])
    def compare(
        self,
        other,
        align_axis: Axis = 1,
        keep_shape: bool_t = False,
        keep_equal: bool_t = False,
        result_names: Suffixes = ("self", "other"),
    ):
        if type(self) is not type(other):
            cls_self, cls_other = type(self).__name__, type(other).__name__
            raise TypeError(
                f"can only compare '{cls_self}' (not '{cls_other}') with '{cls_self}'"
            )

        mask = ~((self == other) | (self.isna() & other.isna()))
        mask.fillna(True, inplace=True)

        if not keep_equal:
            self = self.where(mask)
            other = other.where(mask)

        if not keep_shape:
            if isinstance(self, ABCDataFrame):
                cmask = mask.any()
                rmask = mask.any(axis=1)
                self = self.loc[rmask, cmask]
                other = other.loc[rmask, cmask]
            else:
                self = self[mask]
                other = other[mask]
        if not isinstance(result_names, tuple):
            raise TypeError(
                f"Passing 'result_names' as a {type(result_names)} is not "
                "supported. Provide 'result_names' as a tuple instead."
            )

        if align_axis in (1, "columns"):  # This is needed for Series
            axis = 1
        else:
            axis = self._get_axis_number(align_axis)

        # error: List item 0 has incompatible type "NDFrame"; expected
        #  "Union[Series, DataFrame]"
        diff = concat(
            [self, other],  # type: ignore[list-item]
            axis=axis,
            keys=result_names,
        )

        if axis >= self.ndim:
            # No need to reorganize data if stacking on new axis
            # This currently applies for stacking two Series on columns
            return diff

        ax = diff._get_axis(axis)
        ax_names = np.array(ax.names)

        # set index names to positions to avoid confusion
        ax.names = np.arange(len(ax_names))

        # bring self-other to inner level
        order = list(range(1, ax.nlevels)) + [0]
        if isinstance(diff, ABCDataFrame):
            diff = diff.reorder_levels(order, axis=axis)
        else:
            diff = diff.reorder_levels(order)

        # restore the index names in order
        diff._get_axis(axis=axis).names = ax_names[order]

        # reorder axis to keep things organized
        indices = (
            np.arange(diff.shape[axis]).reshape([2, diff.shape[axis] // 2]).T.flatten()
        )
        diff = diff.take(indices, axis=axis)

        return diff

    @final
    @doc(
        klass=_shared_doc_kwargs["klass"],
        axes_single_arg=_shared_doc_kwargs["axes_single_arg"],
    )
    def align(
        self,
        other: NDFrameT,
        join: AlignJoin = "outer",
        axis: Axis | None = None,
        level: Level | None = None,
        copy: bool_t | None = None,
        fill_value: Hashable | None = None,
        method: FillnaOptions | None | lib.NoDefault = lib.no_default,
        limit: int | None | lib.NoDefault = lib.no_default,
        fill_axis: Axis | lib.NoDefault = lib.no_default,
        broadcast_axis: Axis | None | lib.NoDefault = lib.no_default,
    ) -> tuple[Self, NDFrameT]:
        """
        Align two objects on their axes with the specified join method.

        Join method is specified for each axis Index.

        Parameters
        ----------
        other : DataFrame or Series
        join : {{'outer', 'inner', 'left', 'right'}}, default 'outer'
            Type of alignment to be performed.

            * left: use only keys from left frame, preserve key order.
            * right: use only keys from right frame, preserve key order.
            * outer: use union of keys from both frames, sort keys lexicographically.
            * inner: use intersection of keys from both frames,
              preserve the order of the left keys.

        axis : allowed axis of the other object, default None
            Align on index (0), columns (1), or both (None).
        level : int or level name, default None
            Broadcast across a level, matching Index values on the
            passed MultiIndex level.
        copy : bool, default True
            Always returns new objects. If copy=False and no reindexing is
            required then original objects are returned.

            .. note::
                The `copy` keyword will change behavior in pandas 3.0.
                `Copy-on-Write
                <https://pandas.pydata.org/docs/dev/user_guide/copy_on_write.html>`__
                will be enabled by default, which means that all methods with a
                `copy` keyword will use a lazy copy mechanism to defer the copy and
                ignore the `copy` keyword. The `copy` keyword will be removed in a
                future version of pandas.

                You can already get the future behavior and improvements through
                enabling copy on write ``pd.options.mode.copy_on_write = True``
        fill_value : scalar, default np.nan
            Value to use for missing values. Defaults to NaN, but can be any
            "compatible" value.
        method : {{'backfill', 'bfill', 'pad', 'ffill', None}}, default None
            Method to use for filling holes in reindexed Series:

            - pad / ffill: propagate last valid observation forward to next valid.
            - backfill / bfill: use NEXT valid observation to fill gap.

            .. deprecated:: 2.1

        limit : int, default None
            If method is specified, this is the maximum number of consecutive
            NaN values to forward/backward fill. In other words, if there is
            a gap with more than this number of consecutive NaNs, it will only
            be partially filled. If method is not specified, this is the
            maximum number of entries along the entire axis where NaNs will be
            filled. Must be greater than 0 if not None.

            .. deprecated:: 2.1

        fill_axis : {axes_single_arg}, default 0
            Filling axis, method and limit.

            .. deprecated:: 2.1

        broadcast_axis : {axes_single_arg}, default None
            Broadcast values along this axis, if aligning two objects of
            different dimensions.

            .. deprecated:: 2.1

        Returns
        -------
        tuple of ({klass}, type of other)
            Aligned objects.

        Examples
        --------
        >>> df = pd.DataFrame(
        ...     [[1, 2, 3, 4], [6, 7, 8, 9]], columns=["D", "B", "E", "A"], index=[1, 2]
        ... )
        >>> other = pd.DataFrame(
        ...     [[10, 20, 30, 40], [60, 70, 80, 90], [600, 700, 800, 900]],
        ...     columns=["A", "B", "C", "D"],
        ...     index=[2, 3, 4],
        ... )
        >>> df
           D  B  E  A
        1  1  2  3  4
        2  6  7  8  9
        >>> other
            A    B    C    D
        2   10   20   30   40
        3   60   70   80   90
        4  600  700  800  900

        Align on columns:

        >>> left, right = df.align(other, join="outer", axis=1)
        >>> left
           A  B   C  D  E
        1  4  2 NaN  1  3
        2  9  7 NaN  6  8
        >>> right
            A    B    C    D   E
        2   10   20   30   40 NaN
        3   60   70   80   90 NaN
        4  600  700  800  900 NaN

        We can also align on the index:

        >>> left, right = df.align(other, join="outer", axis=0)
        >>> left
            D    B    E    A
        1  1.0  2.0  3.0  4.0
        2  6.0  7.0  8.0  9.0
        3  NaN  NaN  NaN  NaN
        4  NaN  NaN  NaN  NaN
        >>> right
            A      B      C      D
        1    NaN    NaN    NaN    NaN
        2   10.0   20.0   30.0   40.0
        3   60.0   70.0   80.0   90.0
        4  600.0  700.0  800.0  900.0

        Finally, the default `axis=None` will align on both index and columns:

        >>> left, right = df.align(other, join="outer", axis=None)
        >>> left
             A    B   C    D    E
        1  4.0  2.0 NaN  1.0  3.0
        2  9.0  7.0 NaN  6.0  8.0
        3  NaN  NaN NaN  NaN  NaN
        4  NaN  NaN NaN  NaN  NaN
        >>> right
               A      B      C      D   E
        1    NaN    NaN    NaN    NaN NaN
        2   10.0   20.0   30.0   40.0 NaN
        3   60.0   70.0   80.0   90.0 NaN
        4  600.0  700.0  800.0  900.0 NaN
        """
        if (
            method is not lib.no_default
            or limit is not lib.no_default
            or fill_axis is not lib.no_default
        ):
            # GH#51856
            warnings.warn(
                "The 'method', 'limit', and 'fill_axis' keywords in "
                f"{type(self).__name__}.align are deprecated and will be removed "
                "in a future version. Call fillna directly on the returned objects "
                "instead.",
                FutureWarning,
                stacklevel=find_stack_level(),
            )
        if fill_axis is lib.no_default:
            fill_axis = 0
        if method is lib.no_default:
            method = None
        if limit is lib.no_default:
            limit = None

        if method is not None:
            method = clean_fill_method(method)

        if broadcast_axis is not lib.no_default:
            # GH#51856
            # TODO(3.0): enforcing this deprecation will close GH#13194
            msg = (
                f"The 'broadcast_axis' keyword in {type(self).__name__}.align is "
                "deprecated and will be removed in a future version."
            )
            if broadcast_axis is not None:
                if self.ndim == 1 and other.ndim == 2:
                    msg += (
                        " Use left = DataFrame({col: left for col in right.columns}, "
                        "index=right.index) before calling `left.align(right)` instead."
                    )
                elif self.ndim == 2 and other.ndim == 1:
                    msg += (
                        " Use right = DataFrame({col: right for col in left.columns}, "
                        "index=left.index) before calling `left.align(right)` instead"
                    )
            warnings.warn(msg, FutureWarning, stacklevel=find_stack_level())
        else:
            broadcast_axis = None

        if broadcast_axis == 1 and self.ndim != other.ndim:
            if isinstance(self, ABCSeries):
                # this means other is a DataFrame, and we need to broadcast
                # self
                cons = self._constructor_expanddim
                df = cons(
                    {c: self for c in other.columns}, **other._construct_axes_dict()
                )
                # error: Incompatible return value type (got "Tuple[DataFrame,
                # DataFrame]", expected "Tuple[Self, NDFrameT]")
                return df._align_frame(  # type: ignore[return-value]
                    other,  # type: ignore[arg-type]
                    join=join,
                    axis=axis,
                    level=level,
                    copy=copy,
                    fill_value=fill_value,
                    method=method,
                    limit=limit,
                    fill_axis=fill_axis,
                )[:2]
            elif isinstance(other, ABCSeries):
                # this means self is a DataFrame, and we need to broadcast
                # other
                cons = other._constructor_expanddim
                df = cons(
                    {c: other for c in self.columns}, **self._construct_axes_dict()
                )
                # error: Incompatible return value type (got "Tuple[NDFrameT,
                # DataFrame]", expected "Tuple[Self, NDFrameT]")
                return self._align_frame(  # type: ignore[return-value]
                    df,
                    join=join,
                    axis=axis,
                    level=level,
                    copy=copy,
                    fill_value=fill_value,
                    method=method,
                    limit=limit,
                    fill_axis=fill_axis,
                )[:2]

        _right: DataFrame | Series
        if axis is not None:
            axis = self._get_axis_number(axis)
        if isinstance(other, ABCDataFrame):
            left, _right, join_index = self._align_frame(
                other,
                join=join,
                axis=axis,
                level=level,
                copy=copy,
                fill_value=fill_value,
                method=method,
                limit=limit,
                fill_axis=fill_axis,
            )

        elif isinstance(other, ABCSeries):
            left, _right, join_index = self._align_series(
                other,
                join=join,
                axis=axis,
                level=level,
                copy=copy,
                fill_value=fill_value,
                method=method,
                limit=limit,
                fill_axis=fill_axis,
            )
        else:  # pragma: no cover
            raise TypeError(f"unsupported type: {type(other)}")

        right = cast(NDFrameT, _right)
        if self.ndim == 1 or axis == 0:
            # If we are aligning timezone-aware DatetimeIndexes and the timezones
            #  do not match, convert both to UTC.
            if isinstance(left.index.dtype, DatetimeTZDtype):
                if left.index.tz != right.index.tz:
                    if join_index is not None:
                        # GH#33671 copy to ensure we don't change the index on
                        #  our original Series
                        left = left.copy(deep=False)
                        right = right.copy(deep=False)
                        left.index = join_index
                        right.index = join_index

        left = left.__finalize__(self)
        right = right.__finalize__(other)
        return left, right

    @final
    def _align_frame(
        self,
        other: DataFrame,
        join: AlignJoin = "outer",
        axis: Axis | None = None,
        level=None,
        copy: bool_t | None = None,
        fill_value=None,
        method=None,
        limit: int | None = None,
        fill_axis: Axis = 0,
    ) -> tuple[Self, DataFrame, Index | None]:
        # defaults
        join_index, join_columns = None, None
        ilidx, iridx = None, None
        clidx, cridx = None, None

        is_series = isinstance(self, ABCSeries)

        if (axis is None or axis == 0) and not self.index.equals(other.index):
            join_index, ilidx, iridx = self.index.join(
                other.index, how=join, level=level, return_indexers=True
            )

        if (
            (axis is None or axis == 1)
            and not is_series
            and not self.columns.equals(other.columns)
        ):
            join_columns, clidx, cridx = self.columns.join(
                other.columns, how=join, level=level, return_indexers=True
            )

        if is_series:
            reindexers = {0: [join_index, ilidx]}
        else:
            reindexers = {0: [join_index, ilidx], 1: [join_columns, clidx]}

        left = self._reindex_with_indexers(
            reindexers, copy=copy, fill_value=fill_value, allow_dups=True
        )
        # other must be always DataFrame
        right = other._reindex_with_indexers(
            {0: [join_index, iridx], 1: [join_columns, cridx]},
            copy=copy,
            fill_value=fill_value,
            allow_dups=True,
        )

        if method is not None:
            left = left._pad_or_backfill(method, axis=fill_axis, limit=limit)
            right = right._pad_or_backfill(method, axis=fill_axis, limit=limit)

        return left, right, join_index

    @final
    def _align_series(
        self,
        other: Series,
        join: AlignJoin = "outer",
        axis: Axis | None = None,
        level=None,
        copy: bool_t | None = None,
        fill_value=None,
        method=None,
        limit: int | None = None,
        fill_axis: Axis = 0,
    ) -> tuple[Self, Series, Index | None]:
        is_series = isinstance(self, ABCSeries)
        if copy and using_copy_on_write():
            copy = False

        if (not is_series and axis is None) or axis not in [None, 0, 1]:
            raise ValueError("Must specify axis=0 or 1")

        if is_series and axis == 1:
            raise ValueError("cannot align series to a series other than axis 0")

        # series/series compat, other must always be a Series
        if not axis:
            # equal
            if self.index.equals(other.index):
                join_index, lidx, ridx = None, None, None
            else:
                join_index, lidx, ridx = self.index.join(
                    other.index, how=join, level=level, return_indexers=True
                )

            if is_series:
                left = self._reindex_indexer(join_index, lidx, copy)
            elif lidx is None or join_index is None:
                left = self.copy(deep=copy)
            else:
                new_mgr = self._mgr.reindex_indexer(join_index, lidx, axis=1, copy=copy)
                left = self._constructor_from_mgr(new_mgr, axes=new_mgr.axes)

            right = other._reindex_indexer(join_index, ridx, copy)

        else:
            # one has > 1 ndim
            fdata = self._mgr
            join_index = self.axes[1]
            lidx, ridx = None, None
            if not join_index.equals(other.index):
                join_index, lidx, ridx = join_index.join(
                    other.index, how=join, level=level, return_indexers=True
                )

            if lidx is not None:
                bm_axis = self._get_block_manager_axis(1)
                fdata = fdata.reindex_indexer(join_index, lidx, axis=bm_axis)

            if copy and fdata is self._mgr:
                fdata = fdata.copy()

            left = self._constructor_from_mgr(fdata, axes=fdata.axes)

            if ridx is None:
                right = other.copy(deep=copy)
            else:
                right = other.reindex(join_index, level=level)

        # fill
        fill_na = notna(fill_value) or (method is not None)
        if fill_na:
            fill_value, method = validate_fillna_kwargs(fill_value, method)
            if method is not None:
                left = left._pad_or_backfill(method, limit=limit, axis=fill_axis)
                right = right._pad_or_backfill(method, limit=limit)
            else:
                left = left.fillna(fill_value, limit=limit, axis=fill_axis)
                right = right.fillna(fill_value, limit=limit)

        return left, right, join_index

    @final
    def _where(
        self,
        cond,
        other=lib.no_default,
        inplace: bool_t = False,
        axis: Axis | None = None,
        level=None,
        warn: bool_t = True,
    ):
        """
        Equivalent to public method `where`, except that `other` is not
        applied as a function even if callable. Used in __setitem__.
        """
        inplace = validate_bool_kwarg(inplace, "inplace")

        if axis is not None:
            axis = self._get_axis_number(axis)

        # align the cond to same shape as myself
        cond = common.apply_if_callable(cond, self)
        if isinstance(cond, NDFrame):
            # CoW: Make sure reference is not kept alive
            if cond.ndim == 1 and self.ndim == 2:
                cond = cond._constructor_expanddim(
                    {i: cond for i in range(len(self.columns))},
                    copy=False,
                )
                cond.columns = self.columns
            cond = cond.align(self, join="right", copy=False)[0]
        else:
            if not hasattr(cond, "shape"):
                cond = np.asanyarray(cond)
            if cond.shape != self.shape:
                raise ValueError("Array conditional must be same shape as self")
            cond = self._constructor(cond, **self._construct_axes_dict(), copy=False)

        # make sure we are boolean
        fill_value = bool(inplace)
        with warnings.catch_warnings():
            warnings.filterwarnings(
                "ignore",
                "Downcasting object dtype arrays",
                category=FutureWarning,
            )
            cond = cond.fillna(fill_value)
        cond = cond.infer_objects(copy=False)

        msg = "Boolean array expected for the condition, not {dtype}"

        if not cond.empty:
            if not isinstance(cond, ABCDataFrame):
                # This is a single-dimensional object.
                if not is_bool_dtype(cond):
                    raise ValueError(msg.format(dtype=cond.dtype))
            else:
                for _dt in cond.dtypes:
                    if not is_bool_dtype(_dt):
                        raise ValueError(msg.format(dtype=_dt))
                if cond._mgr.any_extension_types:
                    # GH51574: avoid object ndarray conversion later on
                    cond = cond._constructor(
                        cond.to_numpy(dtype=bool, na_value=fill_value),
                        **cond._construct_axes_dict(),
                    )
        else:
            # GH#21947 we have an empty DataFrame/Series, could be object-dtype
            cond = cond.astype(bool)

        cond = -cond if inplace else cond
        cond = cond.reindex(self._info_axis, axis=self._info_axis_number, copy=False)

        # try to align with other
        if isinstance(other, NDFrame):
            # align with me
            if other.ndim <= self.ndim:
                # CoW: Make sure reference is not kept alive
                other = self.align(
                    other,
                    join="left",
                    axis=axis,
                    level=level,
                    fill_value=None,
                    copy=False,
                )[1]

                # if we are NOT aligned, raise as we cannot where index
                if axis is None and not other._indexed_same(self):
                    raise InvalidIndexError

                if other.ndim < self.ndim:
                    # TODO(EA2D): avoid object-dtype cast in EA case GH#38729
                    other = other._values
                    if axis == 0:
                        other = np.reshape(other, (-1, 1))
                    elif axis == 1:
                        other = np.reshape(other, (1, -1))

                    other = np.broadcast_to(other, self.shape)

            # slice me out of the other
            else:
                raise NotImplementedError(
                    "cannot align with a higher dimensional NDFrame"
                )

        elif not isinstance(other, (MultiIndex, NDFrame)):
            # mainly just catching Index here
            other = extract_array(other, extract_numpy=True)

        if isinstance(other, (np.ndarray, ExtensionArray)):
            if other.shape != self.shape:
                if self.ndim != 1:
                    # In the ndim == 1 case we may have
                    #  other length 1, which we treat as scalar (GH#2745, GH#4192)
                    #  or len(other) == icond.sum(), which we treat like
                    #  __setitem__ (GH#3235)
                    raise ValueError(
                        "other must be the same shape as self when an ndarray"
                    )

            # we are the same shape, so create an actual object for alignment
            else:
                other = self._constructor(
                    other, **self._construct_axes_dict(), copy=False
                )

        if axis is None:
            axis = 0

        if self.ndim == getattr(other, "ndim", 0):
            align = True
        else:
            align = self._get_axis_number(axis) == 1

        if inplace:
            # we may have different type blocks come out of putmask, so
            # reconstruct the block manager

            new_data = self._mgr.putmask(mask=cond, new=other, align=align, warn=warn)
            result = self._constructor_from_mgr(new_data, axes=new_data.axes)
            return self._update_inplace(result)

        else:
            new_data = self._mgr.where(
                other=other,
                cond=cond,
                align=align,
            )
            result = self._constructor_from_mgr(new_data, axes=new_data.axes)
            return result.__finalize__(self)

    @overload
    def where(
        self,
        cond,
        other=...,
        *,
        inplace: Literal[False] = ...,
        axis: Axis | None = ...,
        level: Level = ...,
    ) -> Self:
        ...

    @overload
    def where(
        self,
        cond,
        other=...,
        *,
        inplace: Literal[True],
        axis: Axis | None = ...,
        level: Level = ...,
    ) -> None:
        ...

    @overload
    def where(
        self,
        cond,
        other=...,
        *,
        inplace: bool_t = ...,
        axis: Axis | None = ...,
        level: Level = ...,
    ) -> Self | None:
        ...

    @final
    @doc(
        klass=_shared_doc_kwargs["klass"],
        cond="True",
        cond_rev="False",
        name="where",
        name_other="mask",
    )
    def where(
        self,
        cond,
        other=np.nan,
        *,
        inplace: bool_t = False,
        axis: Axis | None = None,
        level: Level | None = None,
    ) -> Self | None:
        """
        Replace values where the condition is {cond_rev}.

        Parameters
        ----------
        cond : bool {klass}, array-like, or callable
            Where `cond` is {cond}, keep the original value. Where
            {cond_rev}, replace with corresponding value from `other`.
            If `cond` is callable, it is computed on the {klass} and
            should return boolean {klass} or array. The callable must
            not change input {klass} (though pandas doesn't check it).
        other : scalar, {klass}, or callable
            Entries where `cond` is {cond_rev} are replaced with
            corresponding value from `other`.
            If other is callable, it is computed on the {klass} and
            should return scalar or {klass}. The callable must not
            change input {klass} (though pandas doesn't check it).
            If not specified, entries will be filled with the corresponding
            NULL value (``np.nan`` for numpy dtypes, ``pd.NA`` for extension
            dtypes).
        inplace : bool, default False
            Whether to perform the operation in place on the data.
        axis : int, default None
            Alignment axis if needed. For `Series` this parameter is
            unused and defaults to 0.
        level : int, default None
            Alignment level if needed.

        Returns
        -------
        Same type as caller or None if ``inplace=True``.

        See Also
        --------
        :func:`DataFrame.{name_other}` : Return an object of same shape as
            self.

        Notes
        -----
        The {name} method is an application of the if-then idiom. For each
        element in the calling DataFrame, if ``cond`` is ``{cond}`` the
        element is used; otherwise the corresponding element from the DataFrame
        ``other`` is used. If the axis of ``other`` does not align with axis of
        ``cond`` {klass}, the misaligned index positions will be filled with
        {cond_rev}.

        The signature for :func:`DataFrame.where` differs from
        :func:`numpy.where`. Roughly ``df1.where(m, df2)`` is equivalent to
        ``np.where(m, df1, df2)``.

        For further details and examples see the ``{name}`` documentation in
        :ref:`indexing <indexing.where_mask>`.

        The dtype of the object takes precedence. The fill value is casted to
        the object's dtype, if this can be done losslessly.

        Examples
        --------
        >>> s = pd.Series(range(5))
        >>> s.where(s > 0)
        0    NaN
        1    1.0
        2    2.0
        3    3.0
        4    4.0
        dtype: float64
        >>> s.mask(s > 0)
        0    0.0
        1    NaN
        2    NaN
        3    NaN
        4    NaN
        dtype: float64

        >>> s = pd.Series(range(5))
        >>> t = pd.Series([True, False])
        >>> s.where(t, 99)
        0     0
        1    99
        2    99
        3    99
        4    99
        dtype: int64
        >>> s.mask(t, 99)
        0    99
        1     1
        2    99
        3    99
        4    99
        dtype: int64

        >>> s.where(s > 1, 10)
        0    10
        1    10
        2    2
        3    3
        4    4
        dtype: int64
        >>> s.mask(s > 1, 10)
        0     0
        1     1
        2    10
        3    10
        4    10
        dtype: int64

        >>> df = pd.DataFrame(np.arange(10).reshape(-1, 2), columns=['A', 'B'])
        >>> df
           A  B
        0  0  1
        1  2  3
        2  4  5
        3  6  7
        4  8  9
        >>> m = df % 3 == 0
        >>> df.where(m, -df)
           A  B
        0  0 -1
        1 -2  3
        2 -4 -5
        3  6 -7
        4 -8  9
        >>> df.where(m, -df) == np.where(m, df, -df)
              A     B
        0  True  True
        1  True  True
        2  True  True
        3  True  True
        4  True  True
        >>> df.where(m, -df) == df.mask(~m, -df)
              A     B
        0  True  True
        1  True  True
        2  True  True
        3  True  True
        4  True  True
        """
        inplace = validate_bool_kwarg(inplace, "inplace")
        if inplace:
            if not PYPY and using_copy_on_write():
                if sys.getrefcount(self) <= REF_COUNT:
                    warnings.warn(
                        _chained_assignment_method_msg,
                        ChainedAssignmentError,
                        stacklevel=2,
                    )
            elif (
                not PYPY
                and not using_copy_on_write()
                and self._is_view_after_cow_rules()
            ):
                ctr = sys.getrefcount(self)
                ref_count = REF_COUNT
                if isinstance(self, ABCSeries) and hasattr(self, "_cacher"):
                    # see https://github.com/pandas-dev/pandas/pull/56060#discussion_r1399245221
                    ref_count += 1
                if ctr <= ref_count:
                    warnings.warn(
                        _chained_assignment_warning_method_msg,
                        FutureWarning,
                        stacklevel=2,
                    )

        other = common.apply_if_callable(other, self)
        return self._where(cond, other, inplace, axis, level)

    @overload
    def mask(
        self,
        cond,
        other=...,
        *,
        inplace: Literal[False] = ...,
        axis: Axis | None = ...,
        level: Level = ...,
    ) -> Self:
        ...

    @overload
    def mask(
        self,
        cond,
        other=...,
        *,
        inplace: Literal[True],
        axis: Axis | None = ...,
        level: Level = ...,
    ) -> None:
        ...

    @overload
    def mask(
        self,
        cond,
        other=...,
        *,
        inplace: bool_t = ...,
        axis: Axis | None = ...,
        level: Level = ...,
    ) -> Self | None:
        ...

    @final
    @doc(
        where,
        klass=_shared_doc_kwargs["klass"],
        cond="False",
        cond_rev="True",
        name="mask",
        name_other="where",
    )
    def mask(
        self,
        cond,
        other=lib.no_default,
        *,
        inplace: bool_t = False,
        axis: Axis | None = None,
        level: Level | None = None,
    ) -> Self | None:
        inplace = validate_bool_kwarg(inplace, "inplace")
        if inplace:
            if not PYPY and using_copy_on_write():
                if sys.getrefcount(self) <= REF_COUNT:
                    warnings.warn(
                        _chained_assignment_method_msg,
                        ChainedAssignmentError,
                        stacklevel=2,
                    )
            elif (
                not PYPY
                and not using_copy_on_write()
                and self._is_view_after_cow_rules()
            ):
                ctr = sys.getrefcount(self)
                ref_count = REF_COUNT
                if isinstance(self, ABCSeries) and hasattr(self, "_cacher"):
                    # see https://github.com/pandas-dev/pandas/pull/56060#discussion_r1399245221
                    ref_count += 1
                if ctr <= ref_count:
                    warnings.warn(
                        _chained_assignment_warning_method_msg,
                        FutureWarning,
                        stacklevel=2,
                    )

        cond = common.apply_if_callable(cond, self)
        other = common.apply_if_callable(other, self)

        # see gh-21891
        if not hasattr(cond, "__invert__"):
            cond = np.array(cond)

        return self._where(
            ~cond,
            other=other,
            inplace=inplace,
            axis=axis,
            level=level,
        )

    @doc(klass=_shared_doc_kwargs["klass"])
    def shift(
        self,
        periods: int | Sequence[int] = 1,
        freq=None,
        axis: Axis = 0,
        fill_value: Hashable = lib.no_default,
        suffix: str | None = None,
    ) -> Self | DataFrame:
        """
        Shift index by desired number of periods with an optional time `freq`.

        When `freq` is not passed, shift the index without realigning the data.
        If `freq` is passed (in this case, the index must be date or datetime,
        or it will raise a `NotImplementedError`), the index will be
        increased using the periods and the `freq`. `freq` can be inferred
        when specified as "infer" as long as either freq or inferred_freq
        attribute is set in the index.

        Parameters
        ----------
        periods : int or Sequence
            Number of periods to shift. Can be positive or negative.
            If an iterable of ints, the data will be shifted once by each int.
            This is equivalent to shifting by one value at a time and
            concatenating all resulting frames. The resulting columns will have
            the shift suffixed to their column names. For multiple periods,
            axis must not be 1.
        freq : DateOffset, tseries.offsets, timedelta, or str, optional
            Offset to use from the tseries module or time rule (e.g. 'EOM').
            If `freq` is specified then the index values are shifted but the
            data is not realigned. That is, use `freq` if you would like to
            extend the index when shifting and preserve the original data.
            If `freq` is specified as "infer" then it will be inferred from
            the freq or inferred_freq attributes of the index. If neither of
            those attributes exist, a ValueError is thrown.
        axis : {{0 or 'index', 1 or 'columns', None}}, default None
            Shift direction. For `Series` this parameter is unused and defaults to 0.
        fill_value : object, optional
            The scalar value to use for newly introduced missing values.
            the default depends on the dtype of `self`.
            For numeric data, ``np.nan`` is used.
            For datetime, timedelta, or period data, etc. :attr:`NaT` is used.
            For extension dtypes, ``self.dtype.na_value`` is used.
        suffix : str, optional
            If str and periods is an iterable, this is added after the column
            name and before the shift value for each shifted column name.

        Returns
        -------
        {klass}
            Copy of input object, shifted.

        See Also
        --------
        Index.shift : Shift values of Index.
        DatetimeIndex.shift : Shift values of DatetimeIndex.
        PeriodIndex.shift : Shift values of PeriodIndex.

        Examples
        --------
        >>> df = pd.DataFrame({{"Col1": [10, 20, 15, 30, 45],
        ...                    "Col2": [13, 23, 18, 33, 48],
        ...                    "Col3": [17, 27, 22, 37, 52]}},
        ...                   index=pd.date_range("2020-01-01", "2020-01-05"))
        >>> df
                    Col1  Col2  Col3
        2020-01-01    10    13    17
        2020-01-02    20    23    27
        2020-01-03    15    18    22
        2020-01-04    30    33    37
        2020-01-05    45    48    52

        >>> df.shift(periods=3)
                    Col1  Col2  Col3
        2020-01-01   NaN   NaN   NaN
        2020-01-02   NaN   NaN   NaN
        2020-01-03   NaN   NaN   NaN
        2020-01-04  10.0  13.0  17.0
        2020-01-05  20.0  23.0  27.0

        >>> df.shift(periods=1, axis="columns")
                    Col1  Col2  Col3
        2020-01-01   NaN    10    13
        2020-01-02   NaN    20    23
        2020-01-03   NaN    15    18
        2020-01-04   NaN    30    33
        2020-01-05   NaN    45    48

        >>> df.shift(periods=3, fill_value=0)
                    Col1  Col2  Col3
        2020-01-01     0     0     0
        2020-01-02     0     0     0
        2020-01-03     0     0     0
        2020-01-04    10    13    17
        2020-01-05    20    23    27

        >>> df.shift(periods=3, freq="D")
                    Col1  Col2  Col3
        2020-01-04    10    13    17
        2020-01-05    20    23    27
        2020-01-06    15    18    22
        2020-01-07    30    33    37
        2020-01-08    45    48    52

        >>> df.shift(periods=3, freq="infer")
                    Col1  Col2  Col3
        2020-01-04    10    13    17
        2020-01-05    20    23    27
        2020-01-06    15    18    22
        2020-01-07    30    33    37
        2020-01-08    45    48    52

        >>> df['Col1'].shift(periods=[0, 1, 2])
                    Col1_0  Col1_1  Col1_2
        2020-01-01      10     NaN     NaN
        2020-01-02      20    10.0     NaN
        2020-01-03      15    20.0    10.0
        2020-01-04      30    15.0    20.0
        2020-01-05      45    30.0    15.0
        """
        axis = self._get_axis_number(axis)

        if freq is not None and fill_value is not lib.no_default:
            # GH#53832
            warnings.warn(
                "Passing a 'freq' together with a 'fill_value' silently ignores "
                "the fill_value and is deprecated. This will raise in a future "
                "version.",
                FutureWarning,
                stacklevel=find_stack_level(),
            )
            fill_value = lib.no_default

        if periods == 0:
            return self.copy(deep=None)

        if is_list_like(periods) and isinstance(self, ABCSeries):
            return self.to_frame().shift(
                periods=periods, freq=freq, axis=axis, fill_value=fill_value
            )
        periods = cast(int, periods)

        if freq is None:
            # when freq is None, data is shifted, index is not
            axis = self._get_axis_number(axis)
            assert axis == 0  # axis == 1 cases handled in DataFrame.shift
            new_data = self._mgr.shift(periods=periods, fill_value=fill_value)
            return self._constructor_from_mgr(
                new_data, axes=new_data.axes
            ).__finalize__(self, method="shift")

        return self._shift_with_freq(periods, axis, freq)

    @final
    def _shift_with_freq(self, periods: int, axis: int, freq) -> Self:
        # see shift.__doc__
        # when freq is given, index is shifted, data is not
        index = self._get_axis(axis)

        if freq == "infer":
            freq = getattr(index, "freq", None)

            if freq is None:
                freq = getattr(index, "inferred_freq", None)

            if freq is None:
                msg = "Freq was not set in the index hence cannot be inferred"
                raise ValueError(msg)

        elif isinstance(freq, str):
            is_period = isinstance(index, PeriodIndex)
            freq = to_offset(freq, is_period=is_period)

        if isinstance(index, PeriodIndex):
            orig_freq = to_offset(index.freq)
            if freq != orig_freq:
                assert orig_freq is not None  # for mypy
                raise ValueError(
                    f"Given freq {freq_to_period_freqstr(freq.n, freq.name)} "
                    f"does not match PeriodIndex freq "
                    f"{freq_to_period_freqstr(orig_freq.n, orig_freq.name)}"
                )
            new_ax = index.shift(periods)
        else:
            new_ax = index.shift(periods, freq)

        result = self.set_axis(new_ax, axis=axis)
        return result.__finalize__(self, method="shift")

    @final
    def truncate(
        self,
        before=None,
        after=None,
        axis: Axis | None = None,
        copy: bool_t | None = None,
    ) -> Self:
        """
        Truncate a Series or DataFrame before and after some index value.

        This is a useful shorthand for boolean indexing based on index
        values above or below certain thresholds.

        Parameters
        ----------
        before : date, str, int
            Truncate all rows before this index value.
        after : date, str, int
            Truncate all rows after this index value.
        axis : {0 or 'index', 1 or 'columns'}, optional
            Axis to truncate. Truncates the index (rows) by default.
            For `Series` this parameter is unused and defaults to 0.
        copy : bool, default is True,
            Return a copy of the truncated section.

            .. note::
                The `copy` keyword will change behavior in pandas 3.0.
                `Copy-on-Write
                <https://pandas.pydata.org/docs/dev/user_guide/copy_on_write.html>`__
                will be enabled by default, which means that all methods with a
                `copy` keyword will use a lazy copy mechanism to defer the copy and
                ignore the `copy` keyword. The `copy` keyword will be removed in a
                future version of pandas.

                You can already get the future behavior and improvements through
                enabling copy on write ``pd.options.mode.copy_on_write = True``

        Returns
        -------
        type of caller
            The truncated Series or DataFrame.

        See Also
        --------
        DataFrame.loc : Select a subset of a DataFrame by label.
        DataFrame.iloc : Select a subset of a DataFrame by position.

        Notes
        -----
        If the index being truncated contains only datetime values,
        `before` and `after` may be specified as strings instead of
        Timestamps.

        Examples
        --------
        >>> df = pd.DataFrame({'A': ['a', 'b', 'c', 'd', 'e'],
        ...                    'B': ['f', 'g', 'h', 'i', 'j'],
        ...                    'C': ['k', 'l', 'm', 'n', 'o']},
        ...                   index=[1, 2, 3, 4, 5])
        >>> df
           A  B  C
        1  a  f  k
        2  b  g  l
        3  c  h  m
        4  d  i  n
        5  e  j  o

        >>> df.truncate(before=2, after=4)
           A  B  C
        2  b  g  l
        3  c  h  m
        4  d  i  n

        The columns of a DataFrame can be truncated.

        >>> df.truncate(before="A", after="B", axis="columns")
           A  B
        1  a  f
        2  b  g
        3  c  h
        4  d  i
        5  e  j

        For Series, only rows can be truncated.

        >>> df['A'].truncate(before=2, after=4)
        2    b
        3    c
        4    d
        Name: A, dtype: object

        The index values in ``truncate`` can be datetimes or string
        dates.

        >>> dates = pd.date_range('2016-01-01', '2016-02-01', freq='s')
        >>> df = pd.DataFrame(index=dates, data={'A': 1})
        >>> df.tail()
                             A
        2016-01-31 23:59:56  1
        2016-01-31 23:59:57  1
        2016-01-31 23:59:58  1
        2016-01-31 23:59:59  1
        2016-02-01 00:00:00  1

        >>> df.truncate(before=pd.Timestamp('2016-01-05'),
        ...             after=pd.Timestamp('2016-01-10')).tail()
                             A
        2016-01-09 23:59:56  1
        2016-01-09 23:59:57  1
        2016-01-09 23:59:58  1
        2016-01-09 23:59:59  1
        2016-01-10 00:00:00  1

        Because the index is a DatetimeIndex containing only dates, we can
        specify `before` and `after` as strings. They will be coerced to
        Timestamps before truncation.

        >>> df.truncate('2016-01-05', '2016-01-10').tail()
                             A
        2016-01-09 23:59:56  1
        2016-01-09 23:59:57  1
        2016-01-09 23:59:58  1
        2016-01-09 23:59:59  1
        2016-01-10 00:00:00  1

        Note that ``truncate`` assumes a 0 value for any unspecified time
        component (midnight). This differs from partial string slicing, which
        returns any partially matching dates.

        >>> df.loc['2016-01-05':'2016-01-10', :].tail()
                             A
        2016-01-10 23:59:55  1
        2016-01-10 23:59:56  1
        2016-01-10 23:59:57  1
        2016-01-10 23:59:58  1
        2016-01-10 23:59:59  1
        """
        if axis is None:
            axis = 0
        axis = self._get_axis_number(axis)
        ax = self._get_axis(axis)

        # GH 17935
        # Check that index is sorted
        if not ax.is_monotonic_increasing and not ax.is_monotonic_decreasing:
            raise ValueError("truncate requires a sorted index")

        # if we have a date index, convert to dates, otherwise
        # treat like a slice
        if ax._is_all_dates:
            from pandas.core.tools.datetimes import to_datetime

            before = to_datetime(before)
            after = to_datetime(after)

        if before is not None and after is not None and before > after:
            raise ValueError(f"Truncate: {after} must be after {before}")

        if len(ax) > 1 and ax.is_monotonic_decreasing and ax.nunique() > 1:
            before, after = after, before

        slicer = [slice(None, None)] * self._AXIS_LEN
        slicer[axis] = slice(before, after)
        result = self.loc[tuple(slicer)]

        if isinstance(ax, MultiIndex):
            setattr(result, self._get_axis_name(axis), ax.truncate(before, after))

        result = result.copy(deep=copy and not using_copy_on_write())

        return result

    @final
    @doc(klass=_shared_doc_kwargs["klass"])
    def tz_convert(
        self, tz, axis: Axis = 0, level=None, copy: bool_t | None = None
    ) -> Self:
        """
        Convert tz-aware axis to target time zone.

        Parameters
        ----------
        tz : str or tzinfo object or None
            Target time zone. Passing ``None`` will convert to
            UTC and remove the timezone information.
        axis : {{0 or 'index', 1 or 'columns'}}, default 0
            The axis to convert
        level : int, str, default None
            If axis is a MultiIndex, convert a specific level. Otherwise
            must be None.
        copy : bool, default True
            Also make a copy of the underlying data.

            .. note::
                The `copy` keyword will change behavior in pandas 3.0.
                `Copy-on-Write
                <https://pandas.pydata.org/docs/dev/user_guide/copy_on_write.html>`__
                will be enabled by default, which means that all methods with a
                `copy` keyword will use a lazy copy mechanism to defer the copy and
                ignore the `copy` keyword. The `copy` keyword will be removed in a
                future version of pandas.

                You can already get the future behavior and improvements through
                enabling copy on write ``pd.options.mode.copy_on_write = True``

        Returns
        -------
        {klass}
            Object with time zone converted axis.

        Raises
        ------
        TypeError
            If the axis is tz-naive.

        Examples
        --------
        Change to another time zone:

        >>> s = pd.Series(
        ...     [1],
        ...     index=pd.DatetimeIndex(['2018-09-15 01:30:00+02:00']),
        ... )
        >>> s.tz_convert('Asia/Shanghai')
        2018-09-15 07:30:00+08:00    1
        dtype: int64

        Pass None to convert to UTC and get a tz-naive index:

        >>> s = pd.Series([1],
        ...               index=pd.DatetimeIndex(['2018-09-15 01:30:00+02:00']))
        >>> s.tz_convert(None)
        2018-09-14 23:30:00    1
        dtype: int64
        """
        axis = self._get_axis_number(axis)
        ax = self._get_axis(axis)

        def _tz_convert(ax, tz):
            if not hasattr(ax, "tz_convert"):
                if len(ax) > 0:
                    ax_name = self._get_axis_name(axis)
                    raise TypeError(
                        f"{ax_name} is not a valid DatetimeIndex or PeriodIndex"
                    )
                ax = DatetimeIndex([], tz=tz)
            else:
                ax = ax.tz_convert(tz)
            return ax

        # if a level is given it must be a MultiIndex level or
        # equivalent to the axis name
        if isinstance(ax, MultiIndex):
            level = ax._get_level_number(level)
            new_level = _tz_convert(ax.levels[level], tz)
            ax = ax.set_levels(new_level, level=level)
        else:
            if level not in (None, 0, ax.name):
                raise ValueError(f"The level {level} is not valid")
            ax = _tz_convert(ax, tz)

        result = self.copy(deep=copy and not using_copy_on_write())
        result = result.set_axis(ax, axis=axis, copy=False)
        return result.__finalize__(self, method="tz_convert")

    @final
    @doc(klass=_shared_doc_kwargs["klass"])
    def tz_localize(
        self,
        tz,
        axis: Axis = 0,
        level=None,
        copy: bool_t | None = None,
        ambiguous: TimeAmbiguous = "raise",
        nonexistent: TimeNonexistent = "raise",
    ) -> Self:
        """
        Localize tz-naive index of a Series or DataFrame to target time zone.

        This operation localizes the Index. To localize the values in a
        timezone-naive Series, use :meth:`Series.dt.tz_localize`.

        Parameters
        ----------
        tz : str or tzinfo or None
            Time zone to localize. Passing ``None`` will remove the
            time zone information and preserve local time.
        axis : {{0 or 'index', 1 or 'columns'}}, default 0
            The axis to localize
        level : int, str, default None
            If axis ia a MultiIndex, localize a specific level. Otherwise
            must be None.
        copy : bool, default True
            Also make a copy of the underlying data.

            .. note::
                The `copy` keyword will change behavior in pandas 3.0.
                `Copy-on-Write
                <https://pandas.pydata.org/docs/dev/user_guide/copy_on_write.html>`__
                will be enabled by default, which means that all methods with a
                `copy` keyword will use a lazy copy mechanism to defer the copy and
                ignore the `copy` keyword. The `copy` keyword will be removed in a
                future version of pandas.

                You can already get the future behavior and improvements through
                enabling copy on write ``pd.options.mode.copy_on_write = True``
        ambiguous : 'infer', bool-ndarray, 'NaT', default 'raise'
            When clocks moved backward due to DST, ambiguous times may arise.
            For example in Central European Time (UTC+01), when going from
            03:00 DST to 02:00 non-DST, 02:30:00 local time occurs both at
            00:30:00 UTC and at 01:30:00 UTC. In such a situation, the
            `ambiguous` parameter dictates how ambiguous times should be
            handled.

            - 'infer' will attempt to infer fall dst-transition hours based on
              order
            - bool-ndarray where True signifies a DST time, False designates
              a non-DST time (note that this flag is only applicable for
              ambiguous times)
            - 'NaT' will return NaT where there are ambiguous times
            - 'raise' will raise an AmbiguousTimeError if there are ambiguous
              times.
        nonexistent : str, default 'raise'
            A nonexistent time does not exist in a particular timezone
            where clocks moved forward due to DST. Valid values are:

            - 'shift_forward' will shift the nonexistent time forward to the
              closest existing time
            - 'shift_backward' will shift the nonexistent time backward to the
              closest existing time
            - 'NaT' will return NaT where there are nonexistent times
            - timedelta objects will shift nonexistent times by the timedelta
            - 'raise' will raise an NonExistentTimeError if there are
              nonexistent times.

        Returns
        -------
        {klass}
            Same type as the input.

        Raises
        ------
        TypeError
            If the TimeSeries is tz-aware and tz is not None.

        Examples
        --------
        Localize local times:

        >>> s = pd.Series(
        ...     [1],
        ...     index=pd.DatetimeIndex(['2018-09-15 01:30:00']),
        ... )
        >>> s.tz_localize('CET')
        2018-09-15 01:30:00+02:00    1
        dtype: int64

        Pass None to convert to tz-naive index and preserve local time:

        >>> s = pd.Series([1],
        ...               index=pd.DatetimeIndex(['2018-09-15 01:30:00+02:00']))
        >>> s.tz_localize(None)
        2018-09-15 01:30:00    1
        dtype: int64

        Be careful with DST changes. When there is sequential data, pandas
        can infer the DST time:

        >>> s = pd.Series(range(7),
        ...               index=pd.DatetimeIndex(['2018-10-28 01:30:00',
        ...                                       '2018-10-28 02:00:00',
        ...                                       '2018-10-28 02:30:00',
        ...                                       '2018-10-28 02:00:00',
        ...                                       '2018-10-28 02:30:00',
        ...                                       '2018-10-28 03:00:00',
        ...                                       '2018-10-28 03:30:00']))
        >>> s.tz_localize('CET', ambiguous='infer')
        2018-10-28 01:30:00+02:00    0
        2018-10-28 02:00:00+02:00    1
        2018-10-28 02:30:00+02:00    2
        2018-10-28 02:00:00+01:00    3
        2018-10-28 02:30:00+01:00    4
        2018-10-28 03:00:00+01:00    5
        2018-10-28 03:30:00+01:00    6
        dtype: int64

        In some cases, inferring the DST is impossible. In such cases, you can
        pass an ndarray to the ambiguous parameter to set the DST explicitly

        >>> s = pd.Series(range(3),
        ...               index=pd.DatetimeIndex(['2018-10-28 01:20:00',
        ...                                       '2018-10-28 02:36:00',
        ...                                       '2018-10-28 03:46:00']))
        >>> s.tz_localize('CET', ambiguous=np.array([True, True, False]))
        2018-10-28 01:20:00+02:00    0
        2018-10-28 02:36:00+02:00    1
        2018-10-28 03:46:00+01:00    2
        dtype: int64

        If the DST transition causes nonexistent times, you can shift these
        dates forward or backward with a timedelta object or `'shift_forward'`
        or `'shift_backward'`.

        >>> s = pd.Series(range(2),
        ...               index=pd.DatetimeIndex(['2015-03-29 02:30:00',
        ...                                       '2015-03-29 03:30:00']))
        >>> s.tz_localize('Europe/Warsaw', nonexistent='shift_forward')
        2015-03-29 03:00:00+02:00    0
        2015-03-29 03:30:00+02:00    1
        dtype: int64
        >>> s.tz_localize('Europe/Warsaw', nonexistent='shift_backward')
        2015-03-29 01:59:59.999999999+01:00    0
        2015-03-29 03:30:00+02:00              1
        dtype: int64
        >>> s.tz_localize('Europe/Warsaw', nonexistent=pd.Timedelta('1h'))
        2015-03-29 03:30:00+02:00    0
        2015-03-29 03:30:00+02:00    1
        dtype: int64
        """
        nonexistent_options = ("raise", "NaT", "shift_forward", "shift_backward")
        if nonexistent not in nonexistent_options and not isinstance(
            nonexistent, dt.timedelta
        ):
            raise ValueError(
                "The nonexistent argument must be one of 'raise', "
                "'NaT', 'shift_forward', 'shift_backward' or "
                "a timedelta object"
            )

        axis = self._get_axis_number(axis)
        ax = self._get_axis(axis)

        def _tz_localize(ax, tz, ambiguous, nonexistent):
            if not hasattr(ax, "tz_localize"):
                if len(ax) > 0:
                    ax_name = self._get_axis_name(axis)
                    raise TypeError(
                        f"{ax_name} is not a valid DatetimeIndex or PeriodIndex"
                    )
                ax = DatetimeIndex([], tz=tz)
            else:
                ax = ax.tz_localize(tz, ambiguous=ambiguous, nonexistent=nonexistent)
            return ax

        # if a level is given it must be a MultiIndex level or
        # equivalent to the axis name
        if isinstance(ax, MultiIndex):
            level = ax._get_level_number(level)
            new_level = _tz_localize(ax.levels[level], tz, ambiguous, nonexistent)
            ax = ax.set_levels(new_level, level=level)
        else:
            if level not in (None, 0, ax.name):
                raise ValueError(f"The level {level} is not valid")
            ax = _tz_localize(ax, tz, ambiguous, nonexistent)

        result = self.copy(deep=copy and not using_copy_on_write())
        result = result.set_axis(ax, axis=axis, copy=False)
        return result.__finalize__(self, method="tz_localize")

    # ----------------------------------------------------------------------
    # Numeric Methods

    @final
    def describe(
        self,
        percentiles=None,
        include=None,
        exclude=None,
    ) -> Self:
        """
        Generate descriptive statistics.

        Descriptive statistics include those that summarize the central
        tendency, dispersion and shape of a
        dataset's distribution, excluding ``NaN`` values.

        Analyzes both numeric and object series, as well
        as ``DataFrame`` column sets of mixed data types. The output
        will vary depending on what is provided. Refer to the notes
        below for more detail.

        Parameters
        ----------
        percentiles : list-like of numbers, optional
            The percentiles to include in the output. All should
            fall between 0 and 1. The default is
            ``[.25, .5, .75]``, which returns the 25th, 50th, and
            75th percentiles.
        include : 'all', list-like of dtypes or None (default), optional
            A white list of data types to include in the result. Ignored
            for ``Series``. Here are the options:

            - 'all' : All columns of the input will be included in the output.
            - A list-like of dtypes : Limits the results to the
              provided data types.
              To limit the result to numeric types submit
              ``numpy.number``. To limit it instead to object columns submit
              the ``numpy.object`` data type. Strings
              can also be used in the style of
              ``select_dtypes`` (e.g. ``df.describe(include=['O'])``). To
              select pandas categorical columns, use ``'category'``
            - None (default) : The result will include all numeric columns.
        exclude : list-like of dtypes or None (default), optional,
            A black list of data types to omit from the result. Ignored
            for ``Series``. Here are the options:

            - A list-like of dtypes : Excludes the provided data types
              from the result. To exclude numeric types submit
              ``numpy.number``. To exclude object columns submit the data
              type ``numpy.object``. Strings can also be used in the style of
              ``select_dtypes`` (e.g. ``df.describe(exclude=['O'])``). To
              exclude pandas categorical columns, use ``'category'``
            - None (default) : The result will exclude nothing.

        Returns
        -------
        Series or DataFrame
            Summary statistics of the Series or Dataframe provided.

        See Also
        --------
        DataFrame.count: Count number of non-NA/null observations.
        DataFrame.max: Maximum of the values in the object.
        DataFrame.min: Minimum of the values in the object.
        DataFrame.mean: Mean of the values.
        DataFrame.std: Standard deviation of the observations.
        DataFrame.select_dtypes: Subset of a DataFrame including/excluding
            columns based on their dtype.

        Notes
        -----
        For numeric data, the result's index will include ``count``,
        ``mean``, ``std``, ``min``, ``max`` as well as lower, ``50`` and
        upper percentiles. By default the lower percentile is ``25`` and the
        upper percentile is ``75``. The ``50`` percentile is the
        same as the median.

        For object data (e.g. strings or timestamps), the result's index
        will include ``count``, ``unique``, ``top``, and ``freq``. The ``top``
        is the most common value. The ``freq`` is the most common value's
        frequency. Timestamps also include the ``first`` and ``last`` items.

        If multiple object values have the highest count, then the
        ``count`` and ``top`` results will be arbitrarily chosen from
        among those with the highest count.

        For mixed data types provided via a ``DataFrame``, the default is to
        return only an analysis of numeric columns. If the dataframe consists
        only of object and categorical data without any numeric columns, the
        default is to return an analysis of both the object and categorical
        columns. If ``include='all'`` is provided as an option, the result
        will include a union of attributes of each type.

        The `include` and `exclude` parameters can be used to limit
        which columns in a ``DataFrame`` are analyzed for the output.
        The parameters are ignored when analyzing a ``Series``.

        Examples
        --------
        Describing a numeric ``Series``.

        >>> s = pd.Series([1, 2, 3])
        >>> s.describe()
        count    3.0
        mean     2.0
        std      1.0
        min      1.0
        25%      1.5
        50%      2.0
        75%      2.5
        max      3.0
        dtype: float64

        Describing a categorical ``Series``.

        >>> s = pd.Series(['a', 'a', 'b', 'c'])
        >>> s.describe()
        count     4
        unique    3
        top       a
        freq      2
        dtype: object

        Describing a timestamp ``Series``.

        >>> s = pd.Series([
        ...     np.datetime64("2000-01-01"),
        ...     np.datetime64("2010-01-01"),
        ...     np.datetime64("2010-01-01")
        ... ])
        >>> s.describe()
        count                      3
        mean     2006-09-01 08:00:00
        min      2000-01-01 00:00:00
        25%      2004-12-31 12:00:00
        50%      2010-01-01 00:00:00
        75%      2010-01-01 00:00:00
        max      2010-01-01 00:00:00
        dtype: object

        Describing a ``DataFrame``. By default only numeric fields
        are returned.

        >>> df = pd.DataFrame({'categorical': pd.Categorical(['d', 'e', 'f']),
        ...                    'numeric': [1, 2, 3],
        ...                    'object': ['a', 'b', 'c']
        ...                    })
        >>> df.describe()
               numeric
        count      3.0
        mean       2.0
        std        1.0
        min        1.0
        25%        1.5
        50%        2.0
        75%        2.5
        max        3.0

        Describing all columns of a ``DataFrame`` regardless of data type.

        >>> df.describe(include='all')  # doctest: +SKIP
               categorical  numeric object
        count            3      3.0      3
        unique           3      NaN      3
        top              f      NaN      a
        freq             1      NaN      1
        mean           NaN      2.0    NaN
        std            NaN      1.0    NaN
        min            NaN      1.0    NaN
        25%            NaN      1.5    NaN
        50%            NaN      2.0    NaN
        75%            NaN      2.5    NaN
        max            NaN      3.0    NaN

        Describing a column from a ``DataFrame`` by accessing it as
        an attribute.

        >>> df.numeric.describe()
        count    3.0
        mean     2.0
        std      1.0
        min      1.0
        25%      1.5
        50%      2.0
        75%      2.5
        max      3.0
        Name: numeric, dtype: float64

        Including only numeric columns in a ``DataFrame`` description.

        >>> df.describe(include=[np.number])
               numeric
        count      3.0
        mean       2.0
        std        1.0
        min        1.0
        25%        1.5
        50%        2.0
        75%        2.5
        max        3.0

        Including only string columns in a ``DataFrame`` description.

        >>> df.describe(include=[object])  # doctest: +SKIP
               object
        count       3
        unique      3
        top         a
        freq        1

        Including only categorical columns from a ``DataFrame`` description.

        >>> df.describe(include=['category'])
               categorical
        count            3
        unique           3
        top              d
        freq             1

        Excluding numeric columns from a ``DataFrame`` description.

        >>> df.describe(exclude=[np.number])  # doctest: +SKIP
               categorical object
        count            3      3
        unique           3      3
        top              f      a
        freq             1      1

        Excluding object columns from a ``DataFrame`` description.

        >>> df.describe(exclude=[object])  # doctest: +SKIP
               categorical  numeric
        count            3      3.0
        unique           3      NaN
        top              f      NaN
        freq             1      NaN
        mean           NaN      2.0
        std            NaN      1.0
        min            NaN      1.0
        25%            NaN      1.5
        50%            NaN      2.0
        75%            NaN      2.5
        max            NaN      3.0
        """
        return describe_ndframe(
            obj=self,
            include=include,
            exclude=exclude,
            percentiles=percentiles,
        ).__finalize__(self, method="describe")

    @final
    def pct_change(
        self,
        periods: int = 1,
        fill_method: FillnaOptions | None | lib.NoDefault = lib.no_default,
        limit: int | None | lib.NoDefault = lib.no_default,
        freq=None,
        **kwargs,
    ) -> Self:
        """
        Fractional change between the current and a prior element.

        Computes the fractional change from the immediately previous row by
        default. This is useful in comparing the fraction of change in a time
        series of elements.

        .. note::

            Despite the name of this method, it calculates fractional change
            (also known as per unit change or relative change) and not
            percentage change. If you need the percentage change, multiply
            these values by 100.

        Parameters
        ----------
        periods : int, default 1
            Periods to shift for forming percent change.
        fill_method : {'backfill', 'bfill', 'pad', 'ffill', None}, default 'pad'
            How to handle NAs **before** computing percent changes.

            .. deprecated:: 2.1
                All options of `fill_method` are deprecated except `fill_method=None`.

        limit : int, default None
            The number of consecutive NAs to fill before stopping.

            .. deprecated:: 2.1

        freq : DateOffset, timedelta, or str, optional
            Increment to use from time series API (e.g. 'ME' or BDay()).
        **kwargs
            Additional keyword arguments are passed into
            `DataFrame.shift` or `Series.shift`.

        Returns
        -------
        Series or DataFrame
            The same type as the calling object.

        See Also
        --------
        Series.diff : Compute the difference of two elements in a Series.
        DataFrame.diff : Compute the difference of two elements in a DataFrame.
        Series.shift : Shift the index by some number of periods.
        DataFrame.shift : Shift the index by some number of periods.

        Examples
        --------
        **Series**

        >>> s = pd.Series([90, 91, 85])
        >>> s
        0    90
        1    91
        2    85
        dtype: int64

        >>> s.pct_change()
        0         NaN
        1    0.011111
        2   -0.065934
        dtype: float64

        >>> s.pct_change(periods=2)
        0         NaN
        1         NaN
        2   -0.055556
        dtype: float64

        See the percentage change in a Series where filling NAs with last
        valid observation forward to next valid.

        >>> s = pd.Series([90, 91, None, 85])
        >>> s
        0    90.0
        1    91.0
        2     NaN
        3    85.0
        dtype: float64

        >>> s.ffill().pct_change()
        0         NaN
        1    0.011111
        2    0.000000
        3   -0.065934
        dtype: float64

        **DataFrame**

        Percentage change in French franc, Deutsche Mark, and Italian lira from
        1980-01-01 to 1980-03-01.

        >>> df = pd.DataFrame({
        ...     'FR': [4.0405, 4.0963, 4.3149],
        ...     'GR': [1.7246, 1.7482, 1.8519],
        ...     'IT': [804.74, 810.01, 860.13]},
        ...     index=['1980-01-01', '1980-02-01', '1980-03-01'])
        >>> df
                        FR      GR      IT
        1980-01-01  4.0405  1.7246  804.74
        1980-02-01  4.0963  1.7482  810.01
        1980-03-01  4.3149  1.8519  860.13

        >>> df.pct_change()
                          FR        GR        IT
        1980-01-01       NaN       NaN       NaN
        1980-02-01  0.013810  0.013684  0.006549
        1980-03-01  0.053365  0.059318  0.061876

        Percentage of change in GOOG and APPL stock volume. Shows computing
        the percentage change between columns.

        >>> df = pd.DataFrame({
        ...     '2016': [1769950, 30586265],
        ...     '2015': [1500923, 40912316],
        ...     '2014': [1371819, 41403351]},
        ...     index=['GOOG', 'APPL'])
        >>> df
                  2016      2015      2014
        GOOG   1769950   1500923   1371819
        APPL  30586265  40912316  41403351

        >>> df.pct_change(axis='columns', periods=-1)
                  2016      2015  2014
        GOOG  0.179241  0.094112   NaN
        APPL -0.252395 -0.011860   NaN
        """
        # GH#53491
        if fill_method not in (lib.no_default, None) or limit is not lib.no_default:
            warnings.warn(
                "The 'fill_method' keyword being not None and the 'limit' keyword in "
                f"{type(self).__name__}.pct_change are deprecated and will be removed "
                "in a future version. Either fill in any non-leading NA values prior "
                "to calling pct_change or specify 'fill_method=None' to not fill NA "
                "values.",
                FutureWarning,
                stacklevel=find_stack_level(),
            )
        if fill_method is lib.no_default:
            if limit is lib.no_default:
                cols = self.items() if self.ndim == 2 else [(None, self)]
                for _, col in cols:
                    if len(col) > 0:
                        mask = col.isna().values
                        mask = mask[np.argmax(~mask) :]
                        if mask.any():
                            warnings.warn(
                                "The default fill_method='pad' in "
                                f"{type(self).__name__}.pct_change is deprecated and "
                                "will be removed in a future version. Either fill in "
                                "any non-leading NA values prior to calling pct_change "
                                "or specify 'fill_method=None' to not fill NA values.",
                                FutureWarning,
                                stacklevel=find_stack_level(),
                            )
                            break
            fill_method = "pad"
        if limit is lib.no_default:
            limit = None

        axis = self._get_axis_number(kwargs.pop("axis", "index"))
        if fill_method is None:
            data = self
        else:
            data = self._pad_or_backfill(fill_method, axis=axis, limit=limit)

        shifted = data.shift(periods=periods, freq=freq, axis=axis, **kwargs)
        # Unsupported left operand type for / ("Self")
        rs = data / shifted - 1  # type: ignore[operator]
        if freq is not None:
            # Shift method is implemented differently when freq is not None
            # We want to restore the original index
            rs = rs.loc[~rs.index.duplicated()]
            rs = rs.reindex_like(data)
        return rs.__finalize__(self, method="pct_change")

    @final
    def _logical_func(
        self,
        name: str,
        func,
        axis: Axis | None = 0,
        bool_only: bool_t = False,
        skipna: bool_t = True,
        **kwargs,
    ) -> Series | bool_t:
        nv.validate_logical_func((), kwargs, fname=name)
        validate_bool_kwarg(skipna, "skipna", none_allowed=False)

        if self.ndim > 1 and axis is None:
            # Reduce along one dimension then the other, to simplify DataFrame._reduce
            res = self._logical_func(
                name, func, axis=0, bool_only=bool_only, skipna=skipna, **kwargs
            )
            # error: Item "bool" of "Series | bool" has no attribute "_logical_func"
            return res._logical_func(  # type: ignore[union-attr]
                name, func, skipna=skipna, **kwargs
            )
        elif axis is None:
            axis = 0

        if (
            self.ndim > 1
            and axis == 1
            and len(self._mgr.arrays) > 1
            # TODO(EA2D): special-case not needed
            and all(x.ndim == 2 for x in self._mgr.arrays)
            and not kwargs
        ):
            # Fastpath avoiding potentially expensive transpose
            obj = self
            if bool_only:
                obj = self._get_bool_data()
            return obj._reduce_axis1(name, func, skipna=skipna)

        return self._reduce(
            func,
            name=name,
            axis=axis,
            skipna=skipna,
            numeric_only=bool_only,
            filter_type="bool",
        )

    def any(
        self,
        axis: Axis | None = 0,
        bool_only: bool_t = False,
        skipna: bool_t = True,
        **kwargs,
    ) -> Series | bool_t:
        return self._logical_func(
            "any", nanops.nanany, axis, bool_only, skipna, **kwargs
        )

    def all(
        self,
        axis: Axis = 0,
        bool_only: bool_t = False,
        skipna: bool_t = True,
        **kwargs,
    ) -> Series | bool_t:
        return self._logical_func(
            "all", nanops.nanall, axis, bool_only, skipna, **kwargs
        )

    @final
    def _accum_func(
        self,
        name: str,
        func,
        axis: Axis | None = None,
        skipna: bool_t = True,
        *args,
        **kwargs,
    ):
        skipna = nv.validate_cum_func_with_skipna(skipna, args, kwargs, name)
        if axis is None:
            axis = 0
        else:
            axis = self._get_axis_number(axis)

        if axis == 1:
            return self.T._accum_func(
                name, func, axis=0, skipna=skipna, *args, **kwargs  # noqa: B026
            ).T

        def block_accum_func(blk_values):
            values = blk_values.T if hasattr(blk_values, "T") else blk_values

            result: np.ndarray | ExtensionArray
            if isinstance(values, ExtensionArray):
                result = values._accumulate(name, skipna=skipna, **kwargs)
            else:
                result = nanops.na_accum_func(values, func, skipna=skipna)

            result = result.T if hasattr(result, "T") else result
            return result

        result = self._mgr.apply(block_accum_func)

        return self._constructor_from_mgr(result, axes=result.axes).__finalize__(
            self, method=name
        )

    def cummax(self, axis: Axis | None = None, skipna: bool_t = True, *args, **kwargs):
        return self._accum_func(
            "cummax", np.maximum.accumulate, axis, skipna, *args, **kwargs
        )

    def cummin(self, axis: Axis | None = None, skipna: bool_t = True, *args, **kwargs):
        return self._accum_func(
            "cummin", np.minimum.accumulate, axis, skipna, *args, **kwargs
        )

    def cumsum(self, axis: Axis | None = None, skipna: bool_t = True, *args, **kwargs):
        return self._accum_func("cumsum", np.cumsum, axis, skipna, *args, **kwargs)

    def cumprod(self, axis: Axis | None = None, skipna: bool_t = True, *args, **kwargs):
        return self._accum_func("cumprod", np.cumprod, axis, skipna, *args, **kwargs)

    @final
    def _stat_function_ddof(
        self,
        name: str,
        func,
        axis: Axis | None | lib.NoDefault = lib.no_default,
        skipna: bool_t = True,
        ddof: int = 1,
        numeric_only: bool_t = False,
        **kwargs,
    ) -> Series | float:
        nv.validate_stat_ddof_func((), kwargs, fname=name)
        validate_bool_kwarg(skipna, "skipna", none_allowed=False)

        if axis is None:
            if self.ndim > 1:
                warnings.warn(
                    f"The behavior of {type(self).__name__}.{name} with axis=None "
                    "is deprecated, in a future version this will reduce over both "
                    "axes and return a scalar. To retain the old behavior, pass "
                    "axis=0 (or do not pass axis)",
                    FutureWarning,
                    stacklevel=find_stack_level(),
                )
            axis = 0
        elif axis is lib.no_default:
            axis = 0

        return self._reduce(
            func, name, axis=axis, numeric_only=numeric_only, skipna=skipna, ddof=ddof
        )

    def sem(
        self,
        axis: Axis | None = 0,
        skipna: bool_t = True,
        ddof: int = 1,
        numeric_only: bool_t = False,
        **kwargs,
    ) -> Series | float:
        return self._stat_function_ddof(
            "sem", nanops.nansem, axis, skipna, ddof, numeric_only, **kwargs
        )

    def var(
        self,
        axis: Axis | None = 0,
        skipna: bool_t = True,
        ddof: int = 1,
        numeric_only: bool_t = False,
        **kwargs,
    ) -> Series | float:
        return self._stat_function_ddof(
            "var", nanops.nanvar, axis, skipna, ddof, numeric_only, **kwargs
        )

    def std(
        self,
        axis: Axis | None = 0,
        skipna: bool_t = True,
        ddof: int = 1,
        numeric_only: bool_t = False,
        **kwargs,
    ) -> Series | float:
        return self._stat_function_ddof(
            "std", nanops.nanstd, axis, skipna, ddof, numeric_only, **kwargs
        )

    @final
    def _stat_function(
        self,
        name: str,
        func,
        axis: Axis | None = 0,
        skipna: bool_t = True,
        numeric_only: bool_t = False,
        **kwargs,
    ):
        assert name in ["median", "mean", "min", "max", "kurt", "skew"], name
        nv.validate_func(name, (), kwargs)

        validate_bool_kwarg(skipna, "skipna", none_allowed=False)

        return self._reduce(
            func, name=name, axis=axis, skipna=skipna, numeric_only=numeric_only
        )

    def min(
        self,
        axis: Axis | None = 0,
        skipna: bool_t = True,
        numeric_only: bool_t = False,
        **kwargs,
    ):
        return self._stat_function(
            "min",
            nanops.nanmin,
            axis,
            skipna,
            numeric_only,
            **kwargs,
        )

    def max(
        self,
        axis: Axis | None = 0,
        skipna: bool_t = True,
        numeric_only: bool_t = False,
        **kwargs,
    ):
        return self._stat_function(
            "max",
            nanops.nanmax,
            axis,
            skipna,
            numeric_only,
            **kwargs,
        )

    def mean(
        self,
        axis: Axis | None = 0,
        skipna: bool_t = True,
        numeric_only: bool_t = False,
        **kwargs,
    ) -> Series | float:
        return self._stat_function(
            "mean", nanops.nanmean, axis, skipna, numeric_only, **kwargs
        )

    def median(
        self,
        axis: Axis | None = 0,
        skipna: bool_t = True,
        numeric_only: bool_t = False,
        **kwargs,
    ) -> Series | float:
        return self._stat_function(
            "median", nanops.nanmedian, axis, skipna, numeric_only, **kwargs
        )

    def skew(
        self,
        axis: Axis | None = 0,
        skipna: bool_t = True,
        numeric_only: bool_t = False,
        **kwargs,
    ) -> Series | float:
        return self._stat_function(
            "skew", nanops.nanskew, axis, skipna, numeric_only, **kwargs
        )

    def kurt(
        self,
        axis: Axis | None = 0,
        skipna: bool_t = True,
        numeric_only: bool_t = False,
        **kwargs,
    ) -> Series | float:
        return self._stat_function(
            "kurt", nanops.nankurt, axis, skipna, numeric_only, **kwargs
        )

    kurtosis = kurt

    @final
    def _min_count_stat_function(
        self,
        name: str,
        func,
        axis: Axis | None | lib.NoDefault = lib.no_default,
        skipna: bool_t = True,
        numeric_only: bool_t = False,
        min_count: int = 0,
        **kwargs,
    ):
        assert name in ["sum", "prod"], name
        nv.validate_func(name, (), kwargs)

        validate_bool_kwarg(skipna, "skipna", none_allowed=False)

        if axis is None:
            if self.ndim > 1:
                warnings.warn(
                    f"The behavior of {type(self).__name__}.{name} with axis=None "
                    "is deprecated, in a future version this will reduce over both "
                    "axes and return a scalar. To retain the old behavior, pass "
                    "axis=0 (or do not pass axis)",
                    FutureWarning,
                    stacklevel=find_stack_level(),
                )
            axis = 0
        elif axis is lib.no_default:
            axis = 0

        return self._reduce(
            func,
            name=name,
            axis=axis,
            skipna=skipna,
            numeric_only=numeric_only,
            min_count=min_count,
        )

    def sum(
        self,
        axis: Axis | None = 0,
        skipna: bool_t = True,
        numeric_only: bool_t = False,
        min_count: int = 0,
        **kwargs,
    ):
        return self._min_count_stat_function(
            "sum", nanops.nansum, axis, skipna, numeric_only, min_count, **kwargs
        )

    def prod(
        self,
        axis: Axis | None = 0,
        skipna: bool_t = True,
        numeric_only: bool_t = False,
        min_count: int = 0,
        **kwargs,
    ):
        return self._min_count_stat_function(
            "prod",
            nanops.nanprod,
            axis,
            skipna,
            numeric_only,
            min_count,
            **kwargs,
        )

    product = prod

    @final
    @doc(Rolling)
    def rolling(
        self,
        window: int | dt.timedelta | str | BaseOffset | BaseIndexer,
        min_periods: int | None = None,
        center: bool_t = False,
        win_type: str | None = None,
        on: str | None = None,
        axis: Axis | lib.NoDefault = lib.no_default,
        closed: IntervalClosedType | None = None,
        step: int | None = None,
        method: str = "single",
    ) -> Window | Rolling:
        if axis is not lib.no_default:
            axis = self._get_axis_number(axis)
            name = "rolling"
            if axis == 1:
                warnings.warn(
                    f"Support for axis=1 in {type(self).__name__}.{name} is "
                    "deprecated and will be removed in a future version. "
                    f"Use obj.T.{name}(...) instead",
                    FutureWarning,
                    stacklevel=find_stack_level(),
                )
            else:
                warnings.warn(
                    f"The 'axis' keyword in {type(self).__name__}.{name} is "
                    "deprecated and will be removed in a future version. "
                    "Call the method without the axis keyword instead.",
                    FutureWarning,
                    stacklevel=find_stack_level(),
                )
        else:
            axis = 0

        if win_type is not None:
            return Window(
                self,
                window=window,
                min_periods=min_periods,
                center=center,
                win_type=win_type,
                on=on,
                axis=axis,
                closed=closed,
                step=step,
                method=method,
            )

        return Rolling(
            self,
            window=window,
            min_periods=min_periods,
            center=center,
            win_type=win_type,
            on=on,
            axis=axis,
            closed=closed,
            step=step,
            method=method,
        )

    @final
    @doc(Expanding)
    def expanding(
        self,
        min_periods: int = 1,
        axis: Axis | lib.NoDefault = lib.no_default,
        method: Literal["single", "table"] = "single",
    ) -> Expanding:
        if axis is not lib.no_default:
            axis = self._get_axis_number(axis)
            name = "expanding"
            if axis == 1:
                warnings.warn(
                    f"Support for axis=1 in {type(self).__name__}.{name} is "
                    "deprecated and will be removed in a future version. "
                    f"Use obj.T.{name}(...) instead",
                    FutureWarning,
                    stacklevel=find_stack_level(),
                )
            else:
                warnings.warn(
                    f"The 'axis' keyword in {type(self).__name__}.{name} is "
                    "deprecated and will be removed in a future version. "
                    "Call the method without the axis keyword instead.",
                    FutureWarning,
                    stacklevel=find_stack_level(),
                )
        else:
            axis = 0
        return Expanding(self, min_periods=min_periods, axis=axis, method=method)

    @final
    @doc(ExponentialMovingWindow)
    def ewm(
        self,
        com: float | None = None,
        span: float | None = None,
        halflife: float | TimedeltaConvertibleTypes | None = None,
        alpha: float | None = None,
        min_periods: int | None = 0,
        adjust: bool_t = True,
        ignore_na: bool_t = False,
        axis: Axis | lib.NoDefault = lib.no_default,
        times: np.ndarray | DataFrame | Series | None = None,
        method: Literal["single", "table"] = "single",
    ) -> ExponentialMovingWindow:
        if axis is not lib.no_default:
            axis = self._get_axis_number(axis)
            name = "ewm"
            if axis == 1:
                warnings.warn(
                    f"Support for axis=1 in {type(self).__name__}.{name} is "
                    "deprecated and will be removed in a future version. "
                    f"Use obj.T.{name}(...) instead",
                    FutureWarning,
                    stacklevel=find_stack_level(),
                )
            else:
                warnings.warn(
                    f"The 'axis' keyword in {type(self).__name__}.{name} is "
                    "deprecated and will be removed in a future version. "
                    "Call the method without the axis keyword instead.",
                    FutureWarning,
                    stacklevel=find_stack_level(),
                )
        else:
            axis = 0

        return ExponentialMovingWindow(
            self,
            com=com,
            span=span,
            halflife=halflife,
            alpha=alpha,
            min_periods=min_periods,
            adjust=adjust,
            ignore_na=ignore_na,
            axis=axis,
            times=times,
            method=method,
        )

    # ----------------------------------------------------------------------
    # Arithmetic Methods

    @final
    def _inplace_method(self, other, op) -> Self:
        """
        Wrap arithmetic method to operate inplace.
        """
        warn = True
        if not PYPY and warn_copy_on_write():
            if sys.getrefcount(self) <= REF_COUNT + 2:
                # we are probably in an inplace setitem context (e.g. df['a'] += 1)
                warn = False

        result = op(self, other)

        if (
            self.ndim == 1
            and result._indexed_same(self)
            and result.dtype == self.dtype
            and not using_copy_on_write()
            and not (warn_copy_on_write() and not warn)
        ):
            # GH#36498 this inplace op can _actually_ be inplace.
            # Item "ArrayManager" of "Union[ArrayManager, SingleArrayManager,
            # BlockManager, SingleBlockManager]" has no attribute "setitem_inplace"
            self._mgr.setitem_inplace(  # type: ignore[union-attr]
                slice(None), result._values, warn=warn
            )
            return self

        # Delete cacher
        self._reset_cacher()

        # this makes sure that we are aligned like the input
        # we are updating inplace so we want to ignore is_copy
        self._update_inplace(
            result.reindex_like(self, copy=False), verify_is_copy=False
        )
        return self

    @final
    def __iadd__(self, other) -> Self:
        # error: Unsupported left operand type for + ("Type[NDFrame]")
        return self._inplace_method(other, type(self).__add__)  # type: ignore[operator]

    @final
    def __isub__(self, other) -> Self:
        # error: Unsupported left operand type for - ("Type[NDFrame]")
        return self._inplace_method(other, type(self).__sub__)  # type: ignore[operator]

    @final
    def __imul__(self, other) -> Self:
        # error: Unsupported left operand type for * ("Type[NDFrame]")
        return self._inplace_method(other, type(self).__mul__)  # type: ignore[operator]

    @final
    def __itruediv__(self, other) -> Self:
        # error: Unsupported left operand type for / ("Type[NDFrame]")
        return self._inplace_method(
            other, type(self).__truediv__  # type: ignore[operator]
        )

    @final
    def __ifloordiv__(self, other) -> Self:
        # error: Unsupported left operand type for // ("Type[NDFrame]")
        return self._inplace_method(
            other, type(self).__floordiv__  # type: ignore[operator]
        )

    @final
    def __imod__(self, other) -> Self:
        # error: Unsupported left operand type for % ("Type[NDFrame]")
        return self._inplace_method(other, type(self).__mod__)  # type: ignore[operator]

    @final
    def __ipow__(self, other) -> Self:
        # error: Unsupported left operand type for ** ("Type[NDFrame]")
        return self._inplace_method(other, type(self).__pow__)  # type: ignore[operator]

    @final
    def __iand__(self, other) -> Self:
        # error: Unsupported left operand type for & ("Type[NDFrame]")
        return self._inplace_method(other, type(self).__and__)  # type: ignore[operator]

    @final
    def __ior__(self, other) -> Self:
        return self._inplace_method(other, type(self).__or__)

    @final
    def __ixor__(self, other) -> Self:
        # error: Unsupported left operand type for ^ ("Type[NDFrame]")
        return self._inplace_method(other, type(self).__xor__)  # type: ignore[operator]

    # ----------------------------------------------------------------------
    # Misc methods

    @final
    def _find_valid_index(self, *, how: str) -> Hashable | None:
        """
        Retrieves the index of the first valid value.

        Parameters
        ----------
        how : {'first', 'last'}
            Use this parameter to change between the first or last valid index.

        Returns
        -------
        idx_first_valid : type of index
        """
        is_valid = self.notna().values
        idxpos = find_valid_index(how=how, is_valid=is_valid)
        if idxpos is None:
            return None
        return self.index[idxpos]

    @final
    @doc(position="first", klass=_shared_doc_kwargs["klass"])
    def first_valid_index(self) -> Hashable | None:
        """
        Return index for {position} non-NA value or None, if no non-NA value is found.

        Returns
        -------
        type of index

        Examples
        --------
        For Series:

        >>> s = pd.Series([None, 3, 4])
        >>> s.first_valid_index()
        1
        >>> s.last_valid_index()
        2

        >>> s = pd.Series([None, None])
        >>> print(s.first_valid_index())
        None
        >>> print(s.last_valid_index())
        None

        If all elements in Series are NA/null, returns None.

        >>> s = pd.Series()
        >>> print(s.first_valid_index())
        None
        >>> print(s.last_valid_index())
        None

        If Series is empty, returns None.

        For DataFrame:

        >>> df = pd.DataFrame({{'A': [None, None, 2], 'B': [None, 3, 4]}})
        >>> df
             A      B
        0  NaN    NaN
        1  NaN    3.0
        2  2.0    4.0
        >>> df.first_valid_index()
        1
        >>> df.last_valid_index()
        2

        >>> df = pd.DataFrame({{'A': [None, None, None], 'B': [None, None, None]}})
        >>> df
             A      B
        0  None   None
        1  None   None
        2  None   None
        >>> print(df.first_valid_index())
        None
        >>> print(df.last_valid_index())
        None

        If all elements in DataFrame are NA/null, returns None.

        >>> df = pd.DataFrame()
        >>> df
        Empty DataFrame
        Columns: []
        Index: []
        >>> print(df.first_valid_index())
        None
        >>> print(df.last_valid_index())
        None

        If DataFrame is empty, returns None.
        """
        return self._find_valid_index(how="first")

    @final
    @doc(first_valid_index, position="last", klass=_shared_doc_kwargs["klass"])
    def last_valid_index(self) -> Hashable | None:
        return self._find_valid_index(how="last")


_num_doc = """
{desc}

Parameters
----------
axis : {axis_descr}
    Axis for the function to be applied on.
    For `Series` this parameter is unused and defaults to 0.

    For DataFrames, specifying ``axis=None`` will apply the aggregation
    across both axes.

    .. versionadded:: 2.0.0

skipna : bool, default True
    Exclude NA/null values when computing the result.
numeric_only : bool, default False
    Include only float, int, boolean columns. Not implemented for Series.

{min_count}\
**kwargs
    Additional keyword arguments to be passed to the function.

Returns
-------
{name1} or scalar\
{see_also}\
{examples}
"""

_sum_prod_doc = """
{desc}

Parameters
----------
axis : {axis_descr}
    Axis for the function to be applied on.
    For `Series` this parameter is unused and defaults to 0.

    .. warning::

        The behavior of DataFrame.{name} with ``axis=None`` is deprecated,
        in a future version this will reduce over both axes and return a scalar
        To retain the old behavior, pass axis=0 (or do not pass axis).

    .. versionadded:: 2.0.0

skipna : bool, default True
    Exclude NA/null values when computing the result.
numeric_only : bool, default False
    Include only float, int, boolean columns. Not implemented for Series.

{min_count}\
**kwargs
    Additional keyword arguments to be passed to the function.

Returns
-------
{name1} or scalar\
{see_also}\
{examples}
"""

_num_ddof_doc = """
{desc}

Parameters
----------
axis : {axis_descr}
    For `Series` this parameter is unused and defaults to 0.

    .. warning::

        The behavior of DataFrame.{name} with ``axis=None`` is deprecated,
        in a future version this will reduce over both axes and return a scalar
        To retain the old behavior, pass axis=0 (or do not pass axis).

skipna : bool, default True
    Exclude NA/null values. If an entire row/column is NA, the result
    will be NA.
ddof : int, default 1
    Delta Degrees of Freedom. The divisor used in calculations is N - ddof,
    where N represents the number of elements.
numeric_only : bool, default False
    Include only float, int, boolean columns. Not implemented for Series.

Returns
-------
{name1} or {name2} (if level specified) \
{notes}\
{examples}
"""

_std_notes = """

Notes
-----
To have the same behaviour as `numpy.std`, use `ddof=0` (instead of the
default `ddof=1`)"""

_std_examples = """

Examples
--------
>>> df = pd.DataFrame({'person_id': [0, 1, 2, 3],
...                    'age': [21, 25, 62, 43],
...                    'height': [1.61, 1.87, 1.49, 2.01]}
...                   ).set_index('person_id')
>>> df
           age  height
person_id
0           21    1.61
1           25    1.87
2           62    1.49
3           43    2.01

The standard deviation of the columns can be found as follows:

>>> df.std()
age       18.786076
height     0.237417
dtype: float64

Alternatively, `ddof=0` can be set to normalize by N instead of N-1:

>>> df.std(ddof=0)
age       16.269219
height     0.205609
dtype: float64"""

_var_examples = """

Examples
--------
>>> df = pd.DataFrame({'person_id': [0, 1, 2, 3],
...                    'age': [21, 25, 62, 43],
...                    'height': [1.61, 1.87, 1.49, 2.01]}
...                   ).set_index('person_id')
>>> df
           age  height
person_id
0           21    1.61
1           25    1.87
2           62    1.49
3           43    2.01

>>> df.var()
age       352.916667
height      0.056367
dtype: float64

Alternatively, ``ddof=0`` can be set to normalize by N instead of N-1:

>>> df.var(ddof=0)
age       264.687500
height      0.042275
dtype: float64"""

_bool_doc = """
{desc}

Parameters
----------
axis : {{0 or 'index', 1 or 'columns', None}}, default 0
    Indicate which axis or axes should be reduced. For `Series` this parameter
    is unused and defaults to 0.

    * 0 / 'index' : reduce the index, return a Series whose index is the
      original column labels.
    * 1 / 'columns' : reduce the columns, return a Series whose index is the
      original index.
    * None : reduce all axes, return a scalar.

bool_only : bool, default False
    Include only boolean columns. Not implemented for Series.
skipna : bool, default True
    Exclude NA/null values. If the entire row/column is NA and skipna is
    True, then the result will be {empty_value}, as for an empty row/column.
    If skipna is False, then NA are treated as True, because these are not
    equal to zero.
**kwargs : any, default None
    Additional keywords have no effect but might be accepted for
    compatibility with NumPy.

Returns
-------
{name1} or {name2}
    If level is specified, then, {name2} is returned; otherwise, {name1}
    is returned.

{see_also}
{examples}"""

_all_desc = """\
Return whether all elements are True, potentially over an axis.

Returns True unless there at least one element within a series or
along a Dataframe axis that is False or equivalent (e.g. zero or
empty)."""

_all_examples = """\
Examples
--------
**Series**

>>> pd.Series([True, True]).all()
True
>>> pd.Series([True, False]).all()
False
>>> pd.Series([], dtype="float64").all()
True
>>> pd.Series([np.nan]).all()
True
>>> pd.Series([np.nan]).all(skipna=False)
True

**DataFrames**

Create a dataframe from a dictionary.

>>> df = pd.DataFrame({'col1': [True, True], 'col2': [True, False]})
>>> df
   col1   col2
0  True   True
1  True  False

Default behaviour checks if values in each column all return True.

>>> df.all()
col1     True
col2    False
dtype: bool

Specify ``axis='columns'`` to check if values in each row all return True.

>>> df.all(axis='columns')
0     True
1    False
dtype: bool

Or ``axis=None`` for whether every value is True.

>>> df.all(axis=None)
False
"""

_all_see_also = """\
See Also
--------
Series.all : Return True if all elements are True.
DataFrame.any : Return True if one (or more) elements are True.
"""

_cnum_doc = """
Return cumulative {desc} over a DataFrame or Series axis.

Returns a DataFrame or Series of the same size containing the cumulative
{desc}.

Parameters
----------
axis : {{0 or 'index', 1 or 'columns'}}, default 0
    The index or the name of the axis. 0 is equivalent to None or 'index'.
    For `Series` this parameter is unused and defaults to 0.
skipna : bool, default True
    Exclude NA/null values. If an entire row/column is NA, the result
    will be NA.
*args, **kwargs
    Additional keywords have no effect but might be accepted for
    compatibility with NumPy.

Returns
-------
{name1} or {name2}
    Return cumulative {desc} of {name1} or {name2}.

See Also
--------
core.window.expanding.Expanding.{accum_func_name} : Similar functionality
    but ignores ``NaN`` values.
{name2}.{accum_func_name} : Return the {desc} over
    {name2} axis.
{name2}.cummax : Return cumulative maximum over {name2} axis.
{name2}.cummin : Return cumulative minimum over {name2} axis.
{name2}.cumsum : Return cumulative sum over {name2} axis.
{name2}.cumprod : Return cumulative product over {name2} axis.

{examples}"""

_cummin_examples = """\
Examples
--------
**Series**

>>> s = pd.Series([2, np.nan, 5, -1, 0])
>>> s
0    2.0
1    NaN
2    5.0
3   -1.0
4    0.0
dtype: float64

By default, NA values are ignored.

>>> s.cummin()
0    2.0
1    NaN
2    2.0
3   -1.0
4   -1.0
dtype: float64

To include NA values in the operation, use ``skipna=False``

>>> s.cummin(skipna=False)
0    2.0
1    NaN
2    NaN
3    NaN
4    NaN
dtype: float64

**DataFrame**

>>> df = pd.DataFrame([[2.0, 1.0],
...                    [3.0, np.nan],
...                    [1.0, 0.0]],
...                   columns=list('AB'))
>>> df
     A    B
0  2.0  1.0
1  3.0  NaN
2  1.0  0.0

By default, iterates over rows and finds the minimum
in each column. This is equivalent to ``axis=None`` or ``axis='index'``.

>>> df.cummin()
     A    B
0  2.0  1.0
1  2.0  NaN
2  1.0  0.0

To iterate over columns and find the minimum in each row,
use ``axis=1``

>>> df.cummin(axis=1)
     A    B
0  2.0  1.0
1  3.0  NaN
2  1.0  0.0
"""

_cumsum_examples = """\
Examples
--------
**Series**

>>> s = pd.Series([2, np.nan, 5, -1, 0])
>>> s
0    2.0
1    NaN
2    5.0
3   -1.0
4    0.0
dtype: float64

By default, NA values are ignored.

>>> s.cumsum()
0    2.0
1    NaN
2    7.0
3    6.0
4    6.0
dtype: float64

To include NA values in the operation, use ``skipna=False``

>>> s.cumsum(skipna=False)
0    2.0
1    NaN
2    NaN
3    NaN
4    NaN
dtype: float64

**DataFrame**

>>> df = pd.DataFrame([[2.0, 1.0],
...                    [3.0, np.nan],
...                    [1.0, 0.0]],
...                   columns=list('AB'))
>>> df
     A    B
0  2.0  1.0
1  3.0  NaN
2  1.0  0.0

By default, iterates over rows and finds the sum
in each column. This is equivalent to ``axis=None`` or ``axis='index'``.

>>> df.cumsum()
     A    B
0  2.0  1.0
1  5.0  NaN
2  6.0  1.0

To iterate over columns and find the sum in each row,
use ``axis=1``

>>> df.cumsum(axis=1)
     A    B
0  2.0  3.0
1  3.0  NaN
2  1.0  1.0
"""

_cumprod_examples = """\
Examples
--------
**Series**

>>> s = pd.Series([2, np.nan, 5, -1, 0])
>>> s
0    2.0
1    NaN
2    5.0
3   -1.0
4    0.0
dtype: float64

By default, NA values are ignored.

>>> s.cumprod()
0     2.0
1     NaN
2    10.0
3   -10.0
4    -0.0
dtype: float64

To include NA values in the operation, use ``skipna=False``

>>> s.cumprod(skipna=False)
0    2.0
1    NaN
2    NaN
3    NaN
4    NaN
dtype: float64

**DataFrame**

>>> df = pd.DataFrame([[2.0, 1.0],
...                    [3.0, np.nan],
...                    [1.0, 0.0]],
...                   columns=list('AB'))
>>> df
     A    B
0  2.0  1.0
1  3.0  NaN
2  1.0  0.0

By default, iterates over rows and finds the product
in each column. This is equivalent to ``axis=None`` or ``axis='index'``.

>>> df.cumprod()
     A    B
0  2.0  1.0
1  6.0  NaN
2  6.0  0.0

To iterate over columns and find the product in each row,
use ``axis=1``

>>> df.cumprod(axis=1)
     A    B
0  2.0  2.0
1  3.0  NaN
2  1.0  0.0
"""

_cummax_examples = """\
Examples
--------
**Series**

>>> s = pd.Series([2, np.nan, 5, -1, 0])
>>> s
0    2.0
1    NaN
2    5.0
3   -1.0
4    0.0
dtype: float64

By default, NA values are ignored.

>>> s.cummax()
0    2.0
1    NaN
2    5.0
3    5.0
4    5.0
dtype: float64

To include NA values in the operation, use ``skipna=False``

>>> s.cummax(skipna=False)
0    2.0
1    NaN
2    NaN
3    NaN
4    NaN
dtype: float64

**DataFrame**

>>> df = pd.DataFrame([[2.0, 1.0],
...                    [3.0, np.nan],
...                    [1.0, 0.0]],
...                   columns=list('AB'))
>>> df
     A    B
0  2.0  1.0
1  3.0  NaN
2  1.0  0.0

By default, iterates over rows and finds the maximum
in each column. This is equivalent to ``axis=None`` or ``axis='index'``.

>>> df.cummax()
     A    B
0  2.0  1.0
1  3.0  NaN
2  3.0  1.0

To iterate over columns and find the maximum in each row,
use ``axis=1``

>>> df.cummax(axis=1)
     A    B
0  2.0  2.0
1  3.0  NaN
2  1.0  1.0
"""

_any_see_also = """\
See Also
--------
numpy.any : Numpy version of this method.
Series.any : Return whether any element is True.
Series.all : Return whether all elements are True.
DataFrame.any : Return whether any element is True over requested axis.
DataFrame.all : Return whether all elements are True over requested axis.
"""

_any_desc = """\
Return whether any element is True, potentially over an axis.

Returns False unless there is at least one element within a series or
along a Dataframe axis that is True or equivalent (e.g. non-zero or
non-empty)."""

_any_examples = """\
Examples
--------
**Series**

For Series input, the output is a scalar indicating whether any element
is True.

>>> pd.Series([False, False]).any()
False
>>> pd.Series([True, False]).any()
True
>>> pd.Series([], dtype="float64").any()
False
>>> pd.Series([np.nan]).any()
False
>>> pd.Series([np.nan]).any(skipna=False)
True

**DataFrame**

Whether each column contains at least one True element (the default).

>>> df = pd.DataFrame({"A": [1, 2], "B": [0, 2], "C": [0, 0]})
>>> df
   A  B  C
0  1  0  0
1  2  2  0

>>> df.any()
A     True
B     True
C    False
dtype: bool

Aggregating over the columns.

>>> df = pd.DataFrame({"A": [True, False], "B": [1, 2]})
>>> df
       A  B
0   True  1
1  False  2

>>> df.any(axis='columns')
0    True
1    True
dtype: bool

>>> df = pd.DataFrame({"A": [True, False], "B": [1, 0]})
>>> df
       A  B
0   True  1
1  False  0

>>> df.any(axis='columns')
0    True
1    False
dtype: bool

Aggregating over the entire DataFrame with ``axis=None``.

>>> df.any(axis=None)
True

`any` for an empty DataFrame is an empty Series.

>>> pd.DataFrame([]).any()
Series([], dtype: bool)
"""

_shared_docs[
    "stat_func_example"
] = """

Examples
--------
>>> idx = pd.MultiIndex.from_arrays([
...     ['warm', 'warm', 'cold', 'cold'],
...     ['dog', 'falcon', 'fish', 'spider']],
...     names=['blooded', 'animal'])
>>> s = pd.Series([4, 2, 0, 8], name='legs', index=idx)
>>> s
blooded  animal
warm     dog       4
         falcon    2
cold     fish      0
         spider    8
Name: legs, dtype: int64

>>> s.{stat_func}()
{default_output}"""

_sum_examples = _shared_docs["stat_func_example"].format(
    stat_func="sum", verb="Sum", default_output=14, level_output_0=6, level_output_1=8
)

_sum_examples += """

By default, the sum of an empty or all-NA Series is ``0``.

>>> pd.Series([], dtype="float64").sum()  # min_count=0 is the default
0.0

This can be controlled with the ``min_count`` parameter. For example, if
you'd like the sum of an empty series to be NaN, pass ``min_count=1``.

>>> pd.Series([], dtype="float64").sum(min_count=1)
nan

Thanks to the ``skipna`` parameter, ``min_count`` handles all-NA and
empty series identically.

>>> pd.Series([np.nan]).sum()
0.0

>>> pd.Series([np.nan]).sum(min_count=1)
nan"""

_max_examples: str = _shared_docs["stat_func_example"].format(
    stat_func="max", verb="Max", default_output=8, level_output_0=4, level_output_1=8
)

_min_examples: str = _shared_docs["stat_func_example"].format(
    stat_func="min", verb="Min", default_output=0, level_output_0=2, level_output_1=0
)

_stat_func_see_also = """

See Also
--------
Series.sum : Return the sum.
Series.min : Return the minimum.
Series.max : Return the maximum.
Series.idxmin : Return the index of the minimum.
Series.idxmax : Return the index of the maximum.
DataFrame.sum : Return the sum over the requested axis.
DataFrame.min : Return the minimum over the requested axis.
DataFrame.max : Return the maximum over the requested axis.
DataFrame.idxmin : Return the index of the minimum over the requested axis.
DataFrame.idxmax : Return the index of the maximum over the requested axis."""

_prod_examples = """

Examples
--------
By default, the product of an empty or all-NA Series is ``1``

>>> pd.Series([], dtype="float64").prod()
1.0

This can be controlled with the ``min_count`` parameter

>>> pd.Series([], dtype="float64").prod(min_count=1)
nan

Thanks to the ``skipna`` parameter, ``min_count`` handles all-NA and
empty series identically.

>>> pd.Series([np.nan]).prod()
1.0

>>> pd.Series([np.nan]).prod(min_count=1)
nan"""

_min_count_stub = """\
min_count : int, default 0
    The required number of valid values to perform the operation. If fewer than
    ``min_count`` non-NA values are present the result will be NA.
"""


def make_doc(name: str, ndim: int) -> str:
    """
    Generate the docstring for a Series/DataFrame reduction.
    """
    if ndim == 1:
        name1 = "scalar"
        name2 = "Series"
        axis_descr = "{index (0)}"
    else:
        name1 = "Series"
        name2 = "DataFrame"
        axis_descr = "{index (0), columns (1)}"

    if name == "any":
        base_doc = _bool_doc
        desc = _any_desc
        see_also = _any_see_also
        examples = _any_examples
        kwargs = {"empty_value": "False"}
    elif name == "all":
        base_doc = _bool_doc
        desc = _all_desc
        see_also = _all_see_also
        examples = _all_examples
        kwargs = {"empty_value": "True"}
    elif name == "min":
        base_doc = _num_doc
        desc = (
            "Return the minimum of the values over the requested axis.\n\n"
            "If you want the *index* of the minimum, use ``idxmin``. This is "
            "the equivalent of the ``numpy.ndarray`` method ``argmin``."
        )
        see_also = _stat_func_see_also
        examples = _min_examples
        kwargs = {"min_count": ""}
    elif name == "max":
        base_doc = _num_doc
        desc = (
            "Return the maximum of the values over the requested axis.\n\n"
            "If you want the *index* of the maximum, use ``idxmax``. This is "
            "the equivalent of the ``numpy.ndarray`` method ``argmax``."
        )
        see_also = _stat_func_see_also
        examples = _max_examples
        kwargs = {"min_count": ""}

    elif name == "sum":
        base_doc = _sum_prod_doc
        desc = (
            "Return the sum of the values over the requested axis.\n\n"
            "This is equivalent to the method ``numpy.sum``."
        )
        see_also = _stat_func_see_also
        examples = _sum_examples
        kwargs = {"min_count": _min_count_stub}

    elif name == "prod":
        base_doc = _sum_prod_doc
        desc = "Return the product of the values over the requested axis."
        see_also = _stat_func_see_also
        examples = _prod_examples
        kwargs = {"min_count": _min_count_stub}

    elif name == "median":
        base_doc = _num_doc
        desc = "Return the median of the values over the requested axis."
        see_also = ""
        examples = """

            Examples
            --------
            >>> s = pd.Series([1, 2, 3])
            >>> s.median()
            2.0

            With a DataFrame

            >>> df = pd.DataFrame({'a': [1, 2], 'b': [2, 3]}, index=['tiger', 'zebra'])
            >>> df
                   a   b
            tiger  1   2
            zebra  2   3
            >>> df.median()
            a   1.5
            b   2.5
            dtype: float64

            Using axis=1

            >>> df.median(axis=1)
            tiger   1.5
            zebra   2.5
            dtype: float64

            In this case, `numeric_only` should be set to `True`
            to avoid getting an error.

            >>> df = pd.DataFrame({'a': [1, 2], 'b': ['T', 'Z']},
            ...                   index=['tiger', 'zebra'])
            >>> df.median(numeric_only=True)
            a   1.5
            dtype: float64"""
        kwargs = {"min_count": ""}

    elif name == "mean":
        base_doc = _num_doc
        desc = "Return the mean of the values over the requested axis."
        see_also = ""
        examples = """

            Examples
            --------
            >>> s = pd.Series([1, 2, 3])
            >>> s.mean()
            2.0

            With a DataFrame

            >>> df = pd.DataFrame({'a': [1, 2], 'b': [2, 3]}, index=['tiger', 'zebra'])
            >>> df
                   a   b
            tiger  1   2
            zebra  2   3
            >>> df.mean()
            a   1.5
            b   2.5
            dtype: float64

            Using axis=1

            >>> df.mean(axis=1)
            tiger   1.5
            zebra   2.5
            dtype: float64

            In this case, `numeric_only` should be set to `True` to avoid
            getting an error.

            >>> df = pd.DataFrame({'a': [1, 2], 'b': ['T', 'Z']},
            ...                   index=['tiger', 'zebra'])
            >>> df.mean(numeric_only=True)
            a   1.5
            dtype: float64"""
        kwargs = {"min_count": ""}

    elif name == "var":
        base_doc = _num_ddof_doc
        desc = (
            "Return unbiased variance over requested axis.\n\nNormalized by "
            "N-1 by default. This can be changed using the ddof argument."
        )
        examples = _var_examples
        see_also = ""
        kwargs = {"notes": ""}

    elif name == "std":
        base_doc = _num_ddof_doc
        desc = (
            "Return sample standard deviation over requested axis."
            "\n\nNormalized by N-1 by default. This can be changed using the "
            "ddof argument."
        )
        examples = _std_examples
        see_also = ""
        kwargs = {"notes": _std_notes}

    elif name == "sem":
        base_doc = _num_ddof_doc
        desc = (
            "Return unbiased standard error of the mean over requested "
            "axis.\n\nNormalized by N-1 by default. This can be changed "
            "using the ddof argument"
        )
        examples = """

            Examples
            --------
            >>> s = pd.Series([1, 2, 3])
            >>> s.sem().round(6)
            0.57735

            With a DataFrame

            >>> df = pd.DataFrame({'a': [1, 2], 'b': [2, 3]}, index=['tiger', 'zebra'])
            >>> df
                   a   b
            tiger  1   2
            zebra  2   3
            >>> df.sem()
            a   0.5
            b   0.5
            dtype: float64

            Using axis=1

            >>> df.sem(axis=1)
            tiger   0.5
            zebra   0.5
            dtype: float64

            In this case, `numeric_only` should be set to `True`
            to avoid getting an error.

            >>> df = pd.DataFrame({'a': [1, 2], 'b': ['T', 'Z']},
            ...                   index=['tiger', 'zebra'])
            >>> df.sem(numeric_only=True)
            a   0.5
            dtype: float64"""
        see_also = ""
        kwargs = {"notes": ""}

    elif name == "skew":
        base_doc = _num_doc
        desc = "Return unbiased skew over requested axis.\n\nNormalized by N-1."
        see_also = ""
        examples = """

            Examples
            --------
            >>> s = pd.Series([1, 2, 3])
            >>> s.skew()
            0.0

            With a DataFrame

            >>> df = pd.DataFrame({'a': [1, 2, 3], 'b': [2, 3, 4], 'c': [1, 3, 5]},
            ...                   index=['tiger', 'zebra', 'cow'])
            >>> df
                    a   b   c
            tiger   1   2   1
            zebra   2   3   3
            cow     3   4   5
            >>> df.skew()
            a   0.0
            b   0.0
            c   0.0
            dtype: float64

            Using axis=1

            >>> df.skew(axis=1)
            tiger   1.732051
            zebra  -1.732051
            cow     0.000000
            dtype: float64

            In this case, `numeric_only` should be set to `True` to avoid
            getting an error.

            >>> df = pd.DataFrame({'a': [1, 2, 3], 'b': ['T', 'Z', 'X']},
            ...                   index=['tiger', 'zebra', 'cow'])
            >>> df.skew(numeric_only=True)
            a   0.0
            dtype: float64"""
        kwargs = {"min_count": ""}
    elif name == "kurt":
        base_doc = _num_doc
        desc = (
            "Return unbiased kurtosis over requested axis.\n\n"
            "Kurtosis obtained using Fisher's definition of\n"
            "kurtosis (kurtosis of normal == 0.0). Normalized "
            "by N-1."
        )
        see_also = ""
        examples = """

            Examples
            --------
            >>> s = pd.Series([1, 2, 2, 3], index=['cat', 'dog', 'dog', 'mouse'])
            >>> s
            cat    1
            dog    2
            dog    2
            mouse  3
            dtype: int64
            >>> s.kurt()
            1.5

            With a DataFrame

            >>> df = pd.DataFrame({'a': [1, 2, 2, 3], 'b': [3, 4, 4, 4]},
            ...                   index=['cat', 'dog', 'dog', 'mouse'])
            >>> df
                   a   b
              cat  1   3
              dog  2   4
              dog  2   4
            mouse  3   4
            >>> df.kurt()
            a   1.5
            b   4.0
            dtype: float64

            With axis=None

            >>> df.kurt(axis=None).round(6)
            -0.988693

            Using axis=1

            >>> df = pd.DataFrame({'a': [1, 2], 'b': [3, 4], 'c': [3, 4], 'd': [1, 2]},
            ...                   index=['cat', 'dog'])
            >>> df.kurt(axis=1)
            cat   -6.0
            dog   -6.0
            dtype: float64"""
        kwargs = {"min_count": ""}

    elif name == "cumsum":
        base_doc = _cnum_doc
        desc = "sum"
        see_also = ""
        examples = _cumsum_examples
        kwargs = {"accum_func_name": "sum"}

    elif name == "cumprod":
        base_doc = _cnum_doc
        desc = "product"
        see_also = ""
        examples = _cumprod_examples
        kwargs = {"accum_func_name": "prod"}

    elif name == "cummin":
        base_doc = _cnum_doc
        desc = "minimum"
        see_also = ""
        examples = _cummin_examples
        kwargs = {"accum_func_name": "min"}

    elif name == "cummax":
        base_doc = _cnum_doc
        desc = "maximum"
        see_also = ""
        examples = _cummax_examples
        kwargs = {"accum_func_name": "max"}

    else:
        raise NotImplementedError

    docstr = base_doc.format(
        desc=desc,
        name=name,
        name1=name1,
        name2=name2,
        axis_descr=axis_descr,
        see_also=see_also,
        examples=examples,
        **kwargs,
    )
    return docstr
```
