## Supplementary software v0.2.1 for "Virtual control arms for paediatric myopia trials: external validation of axial-elongation models": __init__.py

```
from pandas.core.groupby.generic import (
    DataFrameGroupBy,
    NamedAgg,
    SeriesGroupBy,
)
from pandas.core.groupby.groupby import GroupBy
from pandas.core.groupby.grouper import Grouper

__all__ = [
    "DataFrameGroupBy",
    "NamedAgg",
    "SeriesGroupBy",
    "GroupBy",
    "Grouper",
]
```
