## Supplementary software v0.2.1 for "Virtual control arms for paediatric myopia trials: external validation of axial-elongation models": base.py

```
"""
Provide basic components for groupby.
"""
from __future__ import annotations

import dataclasses
from typing import TYPE_CHECKING

if TYPE_CHECKING:
    from collections.abc import Hashable


@dataclasses.dataclass(order=True, frozen=True)
class OutputKey:
    label: Hashable
    position: int


# special case to prevent duplicate plots when catching exceptions when
# forwarding methods from NDFrames
plotting_methods = frozenset(["plot", "hist"])

# cythonized transformations or canned "agg+broadcast", which do not
# require postprocessing of the result by transform.
cythonized_kernels = frozenset(["cumprod", "cumsum", "shift", "cummin", "cummax"])

# List of aggregation/reduction functions.
# These map each group to a single numeric value
reduction_kernels = frozenset(
    [
        "all",
        "any",
        "corrwith",
        "count",
        "first",
        "idxmax",
        "idxmin",
        "last",
        "max",
        "mean",
        "median",
        "min",
        "nunique",
        "prod",
        # as long as `quantile`'s signature accepts only
        # a single quantile value, it's a reduction.
        # GH#27526 might change that.
        "quantile",
        "sem",
        "size",
        "skew",
        "std",
        "sum",
        "var",
    ]
)

# List of transformation functions.
# a transformation is a function that, for each group,
# produces a result that has the same shape as the group.


transformation_kernels = frozenset(
    [
        "bfill",
        "cumcount",
        "cummax",
        "cummin",
        "cumprod",
        "cumsum",
        "diff",
        "ffill",
        "fillna",
        "ngroup",
        "pct_change",
        "rank",
        "shift",
    ]
)

# these are all the public methods on Grouper which don't belong
# in either of the above lists
groupby_other_methods = frozenset(
    [
        "agg",
        "aggregate",
        "apply",
        "boxplot",
        # corr and cov return ngroups*ncolumns rows, so they
        # are neither a transformation nor a reduction
        "corr",
        "cov",
        "describe",
        "dtypes",
        "expanding",
        "ewm",
        "filter",
        "get_group",
        "groups",
        "head",
        "hist",
        "indices",
        "ndim",
        "ngroups",
        "nth",
        "ohlc",
        "pipe",
        "plot",
        "resample",
        "rolling",
        "tail",
        "take",
        "transform",
        "sample",
        "value_counts",
    ]
)
# Valid values  of `name` for `groupby.transform(name)`
# NOTE: do NOT edit this directly. New additions should be inserted
# into the appropriate list above.
transform_kernel_allowlist = reduction_kernels | transformation_kernels
```
