## Supplementary software v0.2.1 for "Virtual control arms for paediatric myopia trials: external validation of axial-elongation models": categorical.py

```
from __future__ import annotations

import numpy as np

from pandas.core.algorithms import unique1d
from pandas.core.arrays.categorical import (
    Categorical,
    CategoricalDtype,
    recode_for_categories,
)


def recode_for_groupby(
    c: Categorical, sort: bool, observed: bool
) -> tuple[Categorical, Categorical | None]:
    """
    Code the categories to ensure we can groupby for categoricals.

    If observed=True, we return a new Categorical with the observed
    categories only.

    If sort=False, return a copy of self, coded with categories as
    returned by .unique(), followed by any categories not appearing in
    the data. If sort=True, return self.

    This method is needed solely to ensure the categorical index of the
    GroupBy result has categories in the order of appearance in the data
    (GH-8868).

    Parameters
    ----------
    c : Categorical
    sort : bool
        The value of the sort parameter groupby was called with.
    observed : bool
        Account only for the observed values

    Returns
    -------
    Categorical
        If sort=False, the new categories are set to the order of
        appearance in codes (unless ordered=True, in which case the
        original order is preserved), followed by any unrepresented
        categories in the original order.
    Categorical or None
        If we are observed, return the original categorical, otherwise None
    """
    # we only care about observed values
    if observed:
        # In cases with c.ordered, this is equivalent to
        #  return c.remove_unused_categories(), c

        unique_codes = unique1d(c.codes)

        take_codes = unique_codes[unique_codes != -1]
        if sort:
            take_codes = np.sort(take_codes)

        # we recode according to the uniques
        categories = c.categories.take(take_codes)
        codes = recode_for_categories(c.codes, c.categories, categories)

        # return a new categorical that maps our new codes
        # and categories
        dtype = CategoricalDtype(categories, ordered=c.ordered)
        return Categorical._simple_new(codes, dtype=dtype), c

    # Already sorted according to c.categories; all is fine
    if sort:
        return c, None

    # sort=False should order groups in as-encountered order (GH-8868)

    # xref GH:46909: Re-ordering codes faster than using (set|add|reorder)_categories
    all_codes = np.arange(c.categories.nunique())
    # GH 38140: exclude nan from indexer for categories
    unique_notnan_codes = unique1d(c.codes[c.codes != -1])
    if sort:
        unique_notnan_codes = np.sort(unique_notnan_codes)
    if len(all_codes) > len(unique_notnan_codes):
        # GH 13179: All categories need to be present, even if missing from the data
        missing_codes = np.setdiff1d(all_codes, unique_notnan_codes, assume_unique=True)
        take_codes = np.concatenate((unique_notnan_codes, missing_codes))
    else:
        take_codes = unique_notnan_codes

    return Categorical(c, c.unique().categories.take(take_codes)), None
```
