## Supplementary software v0.2.1 for "Virtual control arms for paediatric myopia trials: external validation of axial-elongation models": generic.py

```
"""
Define the SeriesGroupBy and DataFrameGroupBy
classes that hold the groupby interfaces (and some implementations).

These are user facing as the result of the ``df.groupby(...)`` operations,
which here returns a DataFrameGroupBy object.
"""
from __future__ import annotations

from collections import abc
from functools import partial
from textwrap import dedent
from typing import (
    TYPE_CHECKING,
    Any,
    Callable,
    Literal,
    NamedTuple,
    TypeVar,
    Union,
    cast,
)
import warnings

import numpy as np

from pandas._libs import (
    Interval,
    lib,
)
from pandas._libs.hashtable import duplicated
from pandas.errors import SpecificationError
from pandas.util._decorators import (
    Appender,
    Substitution,
    doc,
)
from pandas.util._exceptions import find_stack_level

from pandas.core.dtypes.common import (
    ensure_int64,
    is_bool,
    is_dict_like,
    is_integer_dtype,
    is_list_like,
    is_numeric_dtype,
    is_scalar,
)
from pandas.core.dtypes.dtypes import (
    CategoricalDtype,
    IntervalDtype,
)
from pandas.core.dtypes.inference import is_hashable
from pandas.core.dtypes.missing import (
    isna,
    notna,
)

from pandas.core import algorithms
from pandas.core.apply import (
    GroupByApply,
    maybe_mangle_lambdas,
    reconstruct_func,
    validate_func_kwargs,
    warn_alias_replacement,
)
import pandas.core.common as com
from pandas.core.frame import DataFrame
from pandas.core.groupby import (
    base,
    ops,
)
from pandas.core.groupby.groupby import (
    GroupBy,
    GroupByPlot,
    _agg_template_frame,
    _agg_template_series,
    _apply_docs,
    _transform_template,
)
from pandas.core.indexes.api import (
    Index,
    MultiIndex,
    all_indexes_same,
    default_index,
)
from pandas.core.series import Series
from pandas.core.sorting import get_group_index
from pandas.core.util.numba_ import maybe_use_numba

from pandas.plotting import boxplot_frame_groupby

if TYPE_CHECKING:
    from collections.abc import (
        Hashable,
        Mapping,
        Sequence,
    )

    from pandas._typing import (
        ArrayLike,
        Axis,
        AxisInt,
        CorrelationMethod,
        FillnaOptions,
        IndexLabel,
        Manager,
        Manager2D,
        SingleManager,
        TakeIndexer,
    )

    from pandas import Categorical
    from pandas.core.generic import NDFrame

# TODO(typing) the return value on this callable should be any *scalar*.
AggScalar = Union[str, Callable[..., Any]]
# TODO: validate types on ScalarResult and move to _typing
# Blocked from using by https://github.com/python/mypy/issues/1484
# See note at _mangle_lambda_list
ScalarResult = TypeVar("ScalarResult")


class NamedAgg(NamedTuple):
    """
    Helper for column specific aggregation with control over output column names.

    Subclass of typing.NamedTuple.

    Parameters
    ----------
    column : Hashable
        Column label in the DataFrame to apply aggfunc.
    aggfunc : function or str
        Function to apply to the provided column. If string, the name of a built-in
        pandas function.

    Examples
    --------
    >>> df = pd.DataFrame({"key": [1, 1, 2], "a": [-1, 0, 1], 1: [10, 11, 12]})
    >>> agg_a = pd.NamedAgg(column="a", aggfunc="min")
    >>> agg_1 = pd.NamedAgg(column=1, aggfunc=lambda x: np.mean(x))
    >>> df.groupby("key").agg(result_a=agg_a, result_1=agg_1)
         result_a  result_1
    key
    1          -1      10.5
    2           1      12.0
    """

    column: Hashable
    aggfunc: AggScalar


class SeriesGroupBy(GroupBy[Series]):
    def _wrap_agged_manager(self, mgr: Manager) -> Series:
        out = self.obj._constructor_from_mgr(mgr, axes=mgr.axes)
        out._name = self.obj.name
        return out

    def _get_data_to_aggregate(
        self, *, numeric_only: bool = False, name: str | None = None
    ) -> SingleManager:
        ser = self._obj_with_exclusions
        single = ser._mgr
        if numeric_only and not is_numeric_dtype(ser.dtype):
            # GH#41291 match Series behavior
            kwd_name = "numeric_only"
            raise TypeError(
                f"Cannot use {kwd_name}=True with "
                f"{type(self).__name__}.{name} and non-numeric dtypes."
            )
        return single

    _agg_examples_doc = dedent(
        """
    Examples
    --------
    >>> s = pd.Series([1, 2, 3, 4])

    >>> s
    0    1
    1    2
    2    3
    3    4
    dtype: int64

    >>> s.groupby([1, 1, 2, 2]).min()
    1    1
    2    3
    dtype: int64

    >>> s.groupby([1, 1, 2, 2]).agg('min')
    1    1
    2    3
    dtype: int64

    >>> s.groupby([1, 1, 2, 2]).agg(['min', 'max'])
       min  max
    1    1    2
    2    3    4

    The output column names can be controlled by passing
    the desired column names and aggregations as keyword arguments.

    >>> s.groupby([1, 1, 2, 2]).agg(
    ...     minimum='min',
    ...     maximum='max',
    ... )
       minimum  maximum
    1        1        2
    2        3        4

    .. versionchanged:: 1.3.0

        The resulting dtype will reflect the return value of the aggregating function.

    >>> s.groupby([1, 1, 2, 2]).agg(lambda x: x.astype(float).min())
    1    1.0
    2    3.0
    dtype: float64
    """
    )

    @Appender(
        _apply_docs["template"].format(
            input="series", examples=_apply_docs["series_examples"]
        )
    )
    def apply(self, func, *args, **kwargs) -> Series:
        return super().apply(func, *args, **kwargs)

    @doc(_agg_template_series, examples=_agg_examples_doc, klass="Series")
    def aggregate(self, func=None, *args, engine=None, engine_kwargs=None, **kwargs):
        relabeling = func is None
        columns = None
        if relabeling:
            columns, func = validate_func_kwargs(kwargs)
            kwargs = {}

        if isinstance(func, str):
            if maybe_use_numba(engine) and engine is not None:
                # Not all agg functions support numba, only propagate numba kwargs
                # if user asks for numba, and engine is not None
                # (if engine is None, the called function will handle the case where
                # numba is requested via the global option)
                kwargs["engine"] = engine
            if engine_kwargs is not None:
                kwargs["engine_kwargs"] = engine_kwargs
            return getattr(self, func)(*args, **kwargs)

        elif isinstance(func, abc.Iterable):
            # Catch instances of lists / tuples
            # but not the class list / tuple itself.
            func = maybe_mangle_lambdas(func)
            kwargs["engine"] = engine
            kwargs["engine_kwargs"] = engine_kwargs
            ret = self._aggregate_multiple_funcs(func, *args, **kwargs)
            if relabeling:
                # columns is not narrowed by mypy from relabeling flag
                assert columns is not None  # for mypy
                ret.columns = columns
            if not self.as_index:
                ret = ret.reset_index()
            return ret

        else:
            cyfunc = com.get_cython_func(func)
            if cyfunc and not args and not kwargs:
                warn_alias_replacement(self, func, cyfunc)
                return getattr(self, cyfunc)()

            if maybe_use_numba(engine):
                return self._aggregate_with_numba(
                    func, *args, engine_kwargs=engine_kwargs, **kwargs
                )

            if self.ngroups == 0:
                # e.g. test_evaluate_with_empty_groups without any groups to
                #  iterate over, we have no output on which to do dtype
                #  inference. We default to using the existing dtype.
                #  xref GH#51445
                obj = self._obj_with_exclusions
                return self.obj._constructor(
                    [],
                    name=self.obj.name,
                    index=self._grouper.result_index,
                    dtype=obj.dtype,
                )

            if self._grouper.nkeys > 1:
                return self._python_agg_general(func, *args, **kwargs)

            try:
                return self._python_agg_general(func, *args, **kwargs)
            except KeyError:
                # KeyError raised in test_groupby.test_basic is bc the func does
                #  a dictionary lookup on group.name, but group name is not
                #  pinned in _python_agg_general, only in _aggregate_named
                result = self._aggregate_named(func, *args, **kwargs)

                warnings.warn(
                    "Pinning the groupby key to each group in "
                    f"{type(self).__name__}.agg is deprecated, and cases that "
                    "relied on it will raise in a future version. "
                    "If your operation requires utilizing the groupby keys, "
                    "iterate over the groupby object instead.",
                    FutureWarning,
                    stacklevel=find_stack_level(),
                )

                # result is a dict whose keys are the elements of result_index
                result = Series(result, index=self._grouper.result_index)
                result = self._wrap_aggregated_output(result)
                return result

    agg = aggregate

    def _python_agg_general(self, func, *args, **kwargs):
        orig_func = func
        func = com.is_builtin_func(func)
        if orig_func != func:
            alias = com._builtin_table_alias[func]
            warn_alias_replacement(self, orig_func, alias)
        f = lambda x: func(x, *args, **kwargs)

        obj = self._obj_with_exclusions
        result = self._grouper.agg_series(obj, f)
        res = obj._constructor(result, name=obj.name)
        return self._wrap_aggregated_output(res)

    def _aggregate_multiple_funcs(self, arg, *args, **kwargs) -> DataFrame:
        if isinstance(arg, dict):
            if self.as_index:
                # GH 15931
                raise SpecificationError("nested renamer is not supported")
            else:
                # GH#50684 - This accidentally worked in 1.x
                msg = (
                    "Passing a dictionary to SeriesGroupBy.agg is deprecated "
                    "and will raise in a future version of pandas. Pass a list "
                    "of aggregations instead."
                )
                warnings.warn(
                    message=msg,
                    category=FutureWarning,
                    stacklevel=find_stack_level(),
                )
                arg = list(arg.items())
        elif any(isinstance(x, (tuple, list)) for x in arg):
            arg = [(x, x) if not isinstance(x, (tuple, list)) else x for x in arg]
        else:
            # list of functions / function names
            columns = (com.get_callable_name(f) or f for f in arg)
            arg = zip(columns, arg)

        results: dict[base.OutputKey, DataFrame | Series] = {}
        with com.temp_setattr(self, "as_index", True):
            # Combine results using the index, need to adjust index after
            # if as_index=False (GH#50724)
            for idx, (name, func) in enumerate(arg):
                key = base.OutputKey(label=name, position=idx)
                results[key] = self.aggregate(func, *args, **kwargs)

        if any(isinstance(x, DataFrame) for x in results.values()):
            from pandas import concat

            res_df = concat(
                results.values(), axis=1, keys=[key.label for key in results]
            )
            return res_df

        indexed_output = {key.position: val for key, val in results.items()}
        output = self.obj._constructor_expanddim(indexed_output, index=None)
        output.columns = Index(key.label for key in results)

        return output

    def _wrap_applied_output(
        self,
        data: Series,
        values: list[Any],
        not_indexed_same: bool = False,
        is_transform: bool = False,
    ) -> DataFrame | Series:
        """
        Wrap the output of SeriesGroupBy.apply into the expected result.

        Parameters
        ----------
        data : Series
            Input data for groupby operation.
        values : List[Any]
            Applied output for each group.
        not_indexed_same : bool, default False
            Whether the applied outputs are not indexed the same as the group axes.

        Returns
        -------
        DataFrame or Series
        """
        if len(values) == 0:
            # GH #6265
            if is_transform:
                # GH#47787 see test_group_on_empty_multiindex
                res_index = data.index
            else:
                res_index = self._grouper.result_index

            return self.obj._constructor(
                [],
                name=self.obj.name,
                index=res_index,
                dtype=data.dtype,
            )
        assert values is not None

        if isinstance(values[0], dict):
            # GH #823 #24880
            index = self._grouper.result_index
            res_df = self.obj._constructor_expanddim(values, index=index)
            res_df = self._reindex_output(res_df)
            # if self.observed is False,
            # keep all-NaN rows created while re-indexing
            res_ser = res_df.stack(future_stack=True)
            res_ser.name = self.obj.name
            return res_ser
        elif isinstance(values[0], (Series, DataFrame)):
            result = self._concat_objects(
                values,
                not_indexed_same=not_indexed_same,
                is_transform=is_transform,
            )
            if isinstance(result, Series):
                result.name = self.obj.name
            if not self.as_index and not_indexed_same:
                result = self._insert_inaxis_grouper(result)
                result.index = default_index(len(result))
            return result
        else:
            # GH #6265 #24880
            result = self.obj._constructor(
                data=values, index=self._grouper.result_index, name=self.obj.name
            )
            if not self.as_index:
                result = self._insert_inaxis_grouper(result)
                result.index = default_index(len(result))
            return self._reindex_output(result)

    def _aggregate_named(self, func, *args, **kwargs):
        # Note: this is very similar to _aggregate_series_pure_python,
        #  but that does not pin group.name
        result = {}
        initialized = False

        for name, group in self._grouper.get_iterator(
            self._obj_with_exclusions, axis=self.axis
        ):
            # needed for pandas/tests/groupby/test_groupby.py::test_basic_aggregations
            object.__setattr__(group, "name", name)

            output = func(group, *args, **kwargs)
            output = ops.extract_result(output)
            if not initialized:
                # We only do this validation on the first iteration
                ops.check_result_array(output, group.dtype)
                initialized = True
            result[name] = output

        return result

    __examples_series_doc = dedent(
        """
    >>> ser = pd.Series([390.0, 350.0, 30.0, 20.0],
    ...                 index=["Falcon", "Falcon", "Parrot", "Parrot"],
    ...                 name="Max Speed")
    >>> grouped = ser.groupby([1, 1, 2, 2])
    >>> grouped.transform(lambda x: (x - x.mean()) / x.std())
        Falcon    0.707107
        Falcon   -0.707107
        Parrot    0.707107
        Parrot   -0.707107
        Name: Max Speed, dtype: float64

    Broadcast result of the transformation

    >>> grouped.transform(lambda x: x.max() - x.min())
    Falcon    40.0
    Falcon    40.0
    Parrot    10.0
    Parrot    10.0
    Name: Max Speed, dtype: float64

    >>> grouped.transform("mean")
    Falcon    370.0
    Falcon    370.0
    Parrot     25.0
    Parrot     25.0
    Name: Max Speed, dtype: float64

    .. versionchanged:: 1.3.0

    The resulting dtype will reflect the return value of the passed ``func``,
    for example:

    >>> grouped.transform(lambda x: x.astype(int).max())
    Falcon    390
    Falcon    390
    Parrot     30
    Parrot     30
    Name: Max Speed, dtype: int64
    """
    )

    @Substitution(klass="Series", example=__examples_series_doc)
    @Appender(_transform_template)
    def transform(self, func, *args, engine=None, engine_kwargs=None, **kwargs):
        return self._transform(
            func, *args, engine=engine, engine_kwargs=engine_kwargs, **kwargs
        )

    def _cython_transform(
        self, how: str, numeric_only: bool = False, axis: AxisInt = 0, **kwargs
    ):
        assert axis == 0  # handled by caller

        obj = self._obj_with_exclusions

        try:
            result = self._grouper._cython_operation(
                "transform", obj._values, how, axis, **kwargs
            )
        except NotImplementedError as err:
            # e.g. test_groupby_raises_string
            raise TypeError(f"{how} is not supported for {obj.dtype} dtype") from err

        return obj._constructor(result, index=self.obj.index, name=obj.name)

    def _transform_general(
        self, func: Callable, engine, engine_kwargs, *args, **kwargs
    ) -> Series:
        """
        Transform with a callable `func`.
        """
        if maybe_use_numba(engine):
            return self._transform_with_numba(
                func, *args, engine_kwargs=engine_kwargs, **kwargs
            )
        assert callable(func)
        klass = type(self.obj)

        results = []
        for name, group in self._grouper.get_iterator(
            self._obj_with_exclusions, axis=self.axis
        ):
            # this setattr is needed for test_transform_lambda_with_datetimetz
            object.__setattr__(group, "name", name)
            res = func(group, *args, **kwargs)

            results.append(klass(res, index=group.index))

        # check for empty "results" to avoid concat ValueError
        if results:
            from pandas.core.reshape.concat import concat

            concatenated = concat(results)
            result = self._set_result_index_ordered(concatenated)
        else:
            result = self.obj._constructor(dtype=np.float64)

        result.name = self.obj.name
        return result

    def filter(self, func, dropna: bool = True, *args, **kwargs):
        """
        Filter elements from groups that don't satisfy a criterion.

        Elements from groups are filtered if they do not satisfy the
        boolean criterion specified by func.

        Parameters
        ----------
        func : function
            Criterion to apply to each group. Should return True or False.
        dropna : bool
            Drop groups that do not pass the filter. True by default; if False,
            groups that evaluate False are filled with NaNs.

        Returns
        -------
        Series

        Notes
        -----
        Functions that mutate the passed object can produce unexpected
        behavior or errors and are not supported. See :ref:`gotchas.udf-mutation`
        for more details.

        Examples
        --------
        >>> df = pd.DataFrame({'A' : ['foo', 'bar', 'foo', 'bar',
        ...                           'foo', 'bar'],
        ...                    'B' : [1, 2, 3, 4, 5, 6],
        ...                    'C' : [2.0, 5., 8., 1., 2., 9.]})
        >>> grouped = df.groupby('A')
        >>> df.groupby('A').B.filter(lambda x: x.mean() > 3.)
        1    2
        3    4
        5    6
        Name: B, dtype: int64
        """
        if isinstance(func, str):
            wrapper = lambda x: getattr(x, func)(*args, **kwargs)
        else:
            wrapper = lambda x: func(x, *args, **kwargs)

        # Interpret np.nan as False.
        def true_and_notna(x) -> bool:
            b = wrapper(x)
            return notna(b) and b

        try:
            indices = [
                self._get_index(name)
                for name, group in self._grouper.get_iterator(
                    self._obj_with_exclusions, axis=self.axis
                )
                if true_and_notna(group)
            ]
        except (ValueError, TypeError) as err:
            raise TypeError("the filter must return a boolean result") from err

        filtered = self._apply_filter(indices, dropna)
        return filtered

    def nunique(self, dropna: bool = True) -> Series | DataFrame:
        """
        Return number of unique elements in the group.

        Returns
        -------
        Series
            Number of unique values within each group.

        Examples
        --------
        For SeriesGroupby:

        >>> lst = ['a', 'a', 'b', 'b']
        >>> ser = pd.Series([1, 2, 3, 3], index=lst)
        >>> ser
        a    1
        a    2
        b    3
        b    3
        dtype: int64
        >>> ser.groupby(level=0).nunique()
        a    2
        b    1
        dtype: int64

        For Resampler:

        >>> ser = pd.Series([1, 2, 3, 3], index=pd.DatetimeIndex(
        ...                 ['2023-01-01', '2023-01-15', '2023-02-01', '2023-02-15']))
        >>> ser
        2023-01-01    1
        2023-01-15    2
        2023-02-01    3
        2023-02-15    3
        dtype: int64
        >>> ser.resample('MS').nunique()
        2023-01-01    2
        2023-02-01    1
        Freq: MS, dtype: int64
        """
        ids, _, ngroups = self._grouper.group_info
        val = self.obj._values
        codes, uniques = algorithms.factorize(val, use_na_sentinel=dropna, sort=False)

        if self._grouper.has_dropped_na:
            mask = ids >= 0
            ids = ids[mask]
            codes = codes[mask]

        group_index = get_group_index(
            labels=[ids, codes],
            shape=(ngroups, len(uniques)),
            sort=False,
            xnull=dropna,
        )

        if dropna:
            mask = group_index >= 0
            if (~mask).any():
                ids = ids[mask]
                group_index = group_index[mask]

        mask = duplicated(group_index, "first")
        res = np.bincount(ids[~mask], minlength=ngroups)
        res = ensure_int64(res)

        ri = self._grouper.result_index
        result: Series | DataFrame = self.obj._constructor(
            res, index=ri, name=self.obj.name
        )
        if not self.as_index:
            result = self._insert_inaxis_grouper(result)
            result.index = default_index(len(result))
        return self._reindex_output(result, fill_value=0)

    @doc(Series.describe)
    def describe(self, percentiles=None, include=None, exclude=None) -> Series:
        return super().describe(
            percentiles=percentiles, include=include, exclude=exclude
        )

    def value_counts(
        self,
        normalize: bool = False,
        sort: bool = True,
        ascending: bool = False,
        bins=None,
        dropna: bool = True,
    ) -> Series | DataFrame:
        name = "proportion" if normalize else "count"

        if bins is None:
            result = self._value_counts(
                normalize=normalize, sort=sort, ascending=ascending, dropna=dropna
            )
            result.name = name
            return result

        from pandas.core.reshape.merge import get_join_indexers
        from pandas.core.reshape.tile import cut

        ids, _, _ = self._grouper.group_info
        val = self.obj._values

        index_names = self._grouper.names + [self.obj.name]

        if isinstance(val.dtype, CategoricalDtype) or (
            bins is not None and not np.iterable(bins)
        ):
            # scalar bins cannot be done at top level
            # in a backward compatible way
            # GH38672 relates to categorical dtype
            ser = self.apply(
                Series.value_counts,
                normalize=normalize,
                sort=sort,
                ascending=ascending,
                bins=bins,
            )
            ser.name = name
            ser.index.names = index_names
            return ser

        # groupby removes null keys from groupings
        mask = ids != -1
        ids, val = ids[mask], val[mask]

        lab: Index | np.ndarray
        if bins is None:
            lab, lev = algorithms.factorize(val, sort=True)
            llab = lambda lab, inc: lab[inc]
        else:
            # lab is a Categorical with categories an IntervalIndex
            cat_ser = cut(Series(val, copy=False), bins, include_lowest=True)
            cat_obj = cast("Categorical", cat_ser._values)
            lev = cat_obj.categories
            lab = lev.take(
                cat_obj.codes,
                allow_fill=True,
                fill_value=lev._na_value,
            )
            llab = lambda lab, inc: lab[inc]._multiindex.codes[-1]

        if isinstance(lab.dtype, IntervalDtype):
            # TODO: should we do this inside II?
            lab_interval = cast(Interval, lab)

            sorter = np.lexsort((lab_interval.left, lab_interval.right, ids))
        else:
            sorter = np.lexsort((lab, ids))

        ids, lab = ids[sorter], lab[sorter]

        # group boundaries are where group ids change
        idchanges = 1 + np.nonzero(ids[1:] != ids[:-1])[0]
        idx = np.r_[0, idchanges]
        if not len(ids):
            idx = idchanges

        # new values are where sorted labels change
        lchanges = llab(lab, slice(1, None)) != llab(lab, slice(None, -1))
        inc = np.r_[True, lchanges]
        if not len(val):
            inc = lchanges
        inc[idx] = True  # group boundaries are also new values
        out = np.diff(np.nonzero(np.r_[inc, True])[0])  # value counts

        # num. of times each group should be repeated
        rep = partial(np.repeat, repeats=np.add.reduceat(inc, idx))

        # multi-index components
        codes = self._grouper.reconstructed_codes
        codes = [rep(level_codes) for level_codes in codes] + [llab(lab, inc)]
        levels = [ping._group_index for ping in self._grouper.groupings] + [lev]

        if dropna:
            mask = codes[-1] != -1
            if mask.all():
                dropna = False
            else:
                out, codes = out[mask], [level_codes[mask] for level_codes in codes]

        if normalize:
            out = out.astype("float")
            d = np.diff(np.r_[idx, len(ids)])
            if dropna:
                m = ids[lab == -1]
                np.add.at(d, m, -1)
                acc = rep(d)[mask]
            else:
                acc = rep(d)
            out /= acc

        if sort and bins is None:
            cat = ids[inc][mask] if dropna else ids[inc]
            sorter = np.lexsort((out if ascending else -out, cat))
            out, codes[-1] = out[sorter], codes[-1][sorter]

        if bins is not None:
            # for compat. with libgroupby.value_counts need to ensure every
            # bin is present at every index level, null filled with zeros
            diff = np.zeros(len(out), dtype="bool")
            for level_codes in codes[:-1]:
                diff |= np.r_[True, level_codes[1:] != level_codes[:-1]]

            ncat, nbin = diff.sum(), len(levels[-1])

            left = [np.repeat(np.arange(ncat), nbin), np.tile(np.arange(nbin), ncat)]

            right = [diff.cumsum() - 1, codes[-1]]

            # error: Argument 1 to "get_join_indexers" has incompatible type
            # "List[ndarray[Any, Any]]"; expected "List[Union[Union[ExtensionArray,
            # ndarray[Any, Any]], Index, Series]]
            _, idx = get_join_indexers(
                left, right, sort=False, how="left"  # type: ignore[arg-type]
            )
            if idx is not None:
                out = np.where(idx != -1, out[idx], 0)

            if sort:
                sorter = np.lexsort((out if ascending else -out, left[0]))
                out, left[-1] = out[sorter], left[-1][sorter]

            # build the multi-index w/ full levels
            def build_codes(lev_codes: np.ndarray) -> np.ndarray:
                return np.repeat(lev_codes[diff], nbin)

            codes = [build_codes(lev_codes) for lev_codes in codes[:-1]]
            codes.append(left[-1])

        mi = MultiIndex(
            levels=levels, codes=codes, names=index_names, verify_integrity=False
        )

        if is_integer_dtype(out.dtype):
            out = ensure_int64(out)
        result = self.obj._constructor(out, index=mi, name=name)
        if not self.as_index:
            result = result.reset_index()
        return result

    def fillna(
        self,
        value: object | ArrayLike | None = None,
        method: FillnaOptions | None = None,
        axis: Axis | None | lib.NoDefault = lib.no_default,
        inplace: bool = False,
        limit: int | None = None,
        downcast: dict | None | lib.NoDefault = lib.no_default,
    ) -> Series | None:
        """
        Fill NA/NaN values using the specified method within groups.

        .. deprecated:: 2.2.0
            This method is deprecated and will be removed in a future version.
            Use the :meth:`.SeriesGroupBy.ffill` or :meth:`.SeriesGroupBy.bfill`
            for forward or backward filling instead. If you want to fill with a
            single value, use :meth:`Series.fillna` instead.

        Parameters
        ----------
        value : scalar, dict, Series, or DataFrame
            Value to use to fill holes (e.g. 0), alternately a
            dict/Series/DataFrame of values specifying which value to use for
            each index (for a Series) or column (for a DataFrame).  Values not
            in the dict/Series/DataFrame will not be filled. This value cannot
            be a list. Users wanting to use the ``value`` argument and not ``method``
            should prefer :meth:`.Series.fillna` as this
            will produce the same result and be more performant.
        method : {{'bfill', 'ffill', None}}, default None
            Method to use for filling holes. ``'ffill'`` will propagate
            the last valid observation forward within a group.
            ``'bfill'`` will use next valid observation to fill the gap.
        axis : {0 or 'index', 1 or 'columns'}
            Unused, only for compatibility with :meth:`DataFrameGroupBy.fillna`.
        inplace : bool, default False
            Broken. Do not set to True.
        limit : int, default None
            If method is specified, this is the maximum number of consecutive
            NaN values to forward/backward fill within a group. In other words,
            if there is a gap with more than this number of consecutive NaNs,
            it will only be partially filled. If method is not specified, this is the
            maximum number of entries along the entire axis where NaNs will be
            filled. Must be greater than 0 if not None.
        downcast : dict, default is None
            A dict of item->dtype of what to downcast if possible,
            or the string 'infer' which will try to downcast to an appropriate
            equal type (e.g. float64 to int64 if possible).

        Returns
        -------
        Series
            Object with missing values filled within groups.

        See Also
        --------
        ffill : Forward fill values within a group.
        bfill : Backward fill values within a group.

        Examples
        --------
        For SeriesGroupBy:

        >>> lst = ['cat', 'cat', 'cat', 'mouse', 'mouse']
        >>> ser = pd.Series([1, None, None, 2, None], index=lst)
        >>> ser
        cat    1.0
        cat    NaN
        cat    NaN
        mouse  2.0
        mouse  NaN
        dtype: float64
        >>> ser.groupby(level=0).fillna(0, limit=1)
        cat    1.0
        cat    0.0
        cat    NaN
        mouse  2.0
        mouse  0.0
        dtype: float64
        """
        warnings.warn(
            f"{type(self).__name__}.fillna is deprecated and "
            "will be removed in a future version. Use obj.ffill() or obj.bfill() "
            "for forward or backward filling instead. If you want to fill with a "
            f"single value, use {type(self.obj).__name__}.fillna instead",
            FutureWarning,
            stacklevel=find_stack_level(),
        )
        result = self._op_via_apply(
            "fillna",
            value=value,
            method=method,
            axis=axis,
            inplace=inplace,
            limit=limit,
            downcast=downcast,
        )
        return result

    def take(
        self,
        indices: TakeIndexer,
        axis: Axis | lib.NoDefault = lib.no_default,
        **kwargs,
    ) -> Series:
        """
        Return the elements in the given *positional* indices in each group.

        This means that we are not indexing according to actual values in
        the index attribute of the object. We are indexing according to the
        actual position of the element in the object.

        If a requested index does not exist for some group, this method will raise.
        To get similar behavior that ignores indices that don't exist, see
        :meth:`.SeriesGroupBy.nth`.

        Parameters
        ----------
        indices : array-like
            An array of ints indicating which positions to take in each group.
        axis : {0 or 'index', 1 or 'columns', None}, default 0
            The axis on which to select elements. ``0`` means that we are
            selecting rows, ``1`` means that we are selecting columns.
            For `SeriesGroupBy` this parameter is unused and defaults to 0.

            .. deprecated:: 2.1.0
                For axis=1, operate on the underlying object instead. Otherwise
                the axis keyword is not necessary.

        **kwargs
            For compatibility with :meth:`numpy.take`. Has no effect on the
            output.

        Returns
        -------
        Series
            A Series containing the elements taken from each group.

        See Also
        --------
        Series.take : Take elements from a Series along an axis.
        Series.loc : Select a subset of a DataFrame by labels.
        Series.iloc : Select a subset of a DataFrame by positions.
        numpy.take : Take elements from an array along an axis.
        SeriesGroupBy.nth : Similar to take, won't raise if indices don't exist.

        Examples
        --------
        >>> df = pd.DataFrame([('falcon', 'bird', 389.0),
        ...                    ('parrot', 'bird', 24.0),
        ...                    ('lion', 'mammal', 80.5),
        ...                    ('monkey', 'mammal', np.nan),
        ...                    ('rabbit', 'mammal', 15.0)],
        ...                   columns=['name', 'class', 'max_speed'],
        ...                   index=[4, 3, 2, 1, 0])
        >>> df
             name   class  max_speed
        4  falcon    bird      389.0
        3  parrot    bird       24.0
        2    lion  mammal       80.5
        1  monkey  mammal        NaN
        0  rabbit  mammal       15.0
        >>> gb = df["name"].groupby([1, 1, 2, 2, 2])

        Take elements at positions 0 and 1 along the axis 0 in each group (default).

        >>> gb.take([0, 1])
        1  4    falcon
           3    parrot
        2  2      lion
           1    monkey
        Name: name, dtype: object

        We may take elements using negative integers for positive indices,
        starting from the end of the object, just like with Python lists.

        >>> gb.take([-1, -2])
        1  3    parrot
           4    falcon
        2  0    rabbit
           1    monkey
        Name: name, dtype: object
        """
        result = self._op_via_apply("take", indices=indices, axis=axis, **kwargs)
        return result

    def skew(
        self,
        axis: Axis | lib.NoDefault = lib.no_default,
        skipna: bool = True,
        numeric_only: bool = False,
        **kwargs,
    ) -> Series:
        """
        Return unbiased skew within groups.

        Normalized by N-1.

        Parameters
        ----------
        axis : {0 or 'index', 1 or 'columns', None}, default 0
            Axis for the function to be applied on.
            This parameter is only for compatibility with DataFrame and is unused.

            .. deprecated:: 2.1.0
                For axis=1, operate on the underlying object instead. Otherwise
                the axis keyword is not necessary.

        skipna : bool, default True
            Exclude NA/null values when computing the result.

        numeric_only : bool, default False
            Include only float, int, boolean columns. Not implemented for Series.

        **kwargs
            Additional keyword arguments to be passed to the function.

        Returns
        -------
        Series

        See Also
        --------
        Series.skew : Return unbiased skew over requested axis.

        Examples
        --------
        >>> ser = pd.Series([390., 350., 357., np.nan, 22., 20., 30.],
        ...                 index=['Falcon', 'Falcon', 'Falcon', 'Falcon',
        ...                        'Parrot', 'Parrot', 'Parrot'],
        ...                 name="Max Speed")
        >>> ser
        Falcon    390.0
        Falcon    350.0
        Falcon    357.0
        Falcon      NaN
        Parrot     22.0
        Parrot     20.0
        Parrot     30.0
        Name: Max Speed, dtype: float64
        >>> ser.groupby(level=0).skew()
        Falcon    1.525174
        Parrot    1.457863
        Name: Max Speed, dtype: float64
        >>> ser.groupby(level=0).skew(skipna=False)
        Falcon         NaN
        Parrot    1.457863
        Name: Max Speed, dtype: float64
        """
        if axis is lib.no_default:
            axis = 0

        if axis != 0:
            result = self._op_via_apply(
                "skew",
                axis=axis,
                skipna=skipna,
                numeric_only=numeric_only,
                **kwargs,
            )
            return result

        def alt(obj):
            # This should not be reached since the cython path should raise
            #  TypeError and not NotImplementedError.
            raise TypeError(f"'skew' is not supported for dtype={obj.dtype}")

        return self._cython_agg_general(
            "skew", alt=alt, skipna=skipna, numeric_only=numeric_only, **kwargs
        )

    @property
    @doc(Series.plot.__doc__)
    def plot(self) -> GroupByPlot:
        result = GroupByPlot(self)
        return result

    @doc(Series.nlargest.__doc__)
    def nlargest(
        self, n: int = 5, keep: Literal["first", "last", "all"] = "first"
    ) -> Series:
        f = partial(Series.nlargest, n=n, keep=keep)
        data = self._obj_with_exclusions
        # Don't change behavior if result index happens to be the same, i.e.
        # already ordered and n >= all group sizes.
        result = self._python_apply_general(f, data, not_indexed_same=True)
        return result

    @doc(Series.nsmallest.__doc__)
    def nsmallest(
        self, n: int = 5, keep: Literal["first", "last", "all"] = "first"
    ) -> Series:
        f = partial(Series.nsmallest, n=n, keep=keep)
        data = self._obj_with_exclusions
        # Don't change behavior if result index happens to be the same, i.e.
        # already ordered and n >= all group sizes.
        result = self._python_apply_general(f, data, not_indexed_same=True)
        return result

    @doc(Series.idxmin.__doc__)
    def idxmin(
        self, axis: Axis | lib.NoDefault = lib.no_default, skipna: bool = True
    ) -> Series:
        return self._idxmax_idxmin("idxmin", axis=axis, skipna=skipna)

    @doc(Series.idxmax.__doc__)
    def idxmax(
        self, axis: Axis | lib.NoDefault = lib.no_default, skipna: bool = True
    ) -> Series:
        return self._idxmax_idxmin("idxmax", axis=axis, skipna=skipna)

    @doc(Series.corr.__doc__)
    def corr(
        self,
        other: Series,
        method: CorrelationMethod = "pearson",
        min_periods: int | None = None,
    ) -> Series:
        result = self._op_via_apply(
            "corr", other=other, method=method, min_periods=min_periods
        )
        return result

    @doc(Series.cov.__doc__)
    def cov(
        self, other: Series, min_periods: int | None = None, ddof: int | None = 1
    ) -> Series:
        result = self._op_via_apply(
            "cov", other=other, min_periods=min_periods, ddof=ddof
        )
        return result

    @property
    def is_monotonic_increasing(self) -> Series:
        """
        Return whether each group's values are monotonically increasing.

        Returns
        -------
        Series

        Examples
        --------
        >>> s = pd.Series([2, 1, 3, 4], index=['Falcon', 'Falcon', 'Parrot', 'Parrot'])
        >>> s.groupby(level=0).is_monotonic_increasing
        Falcon    False
        Parrot     True
        dtype: bool
        """
        return self.apply(lambda ser: ser.is_monotonic_increasing)

    @property
    def is_monotonic_decreasing(self) -> Series:
        """
        Return whether each group's values are monotonically decreasing.

        Returns
        -------
        Series

        Examples
        --------
        >>> s = pd.Series([2, 1, 3, 4], index=['Falcon', 'Falcon', 'Parrot', 'Parrot'])
        >>> s.groupby(level=0).is_monotonic_decreasing
        Falcon     True
        Parrot    False
        dtype: bool
        """
        return self.apply(lambda ser: ser.is_monotonic_decreasing)

    @doc(Series.hist.__doc__)
    def hist(
        self,
        by=None,
        ax=None,
        grid: bool = True,
        xlabelsize: int | None = None,
        xrot: float | None = None,
        ylabelsize: int | None = None,
        yrot: float | None = None,
        figsize: tuple[int, int] | None = None,
        bins: int | Sequence[int] = 10,
        backend: str | None = None,
        legend: bool = False,
        **kwargs,
    ):
        result = self._op_via_apply(
            "hist",
            by=by,
            ax=ax,
            grid=grid,
            xlabelsize=xlabelsize,
            xrot=xrot,
            ylabelsize=ylabelsize,
            yrot=yrot,
            figsize=figsize,
            bins=bins,
            backend=backend,
            legend=legend,
            **kwargs,
        )
        return result

    @property
    @doc(Series.dtype.__doc__)
    def dtype(self) -> Series:
        return self.apply(lambda ser: ser.dtype)

    def unique(self) -> Series:
        """
        Return unique values for each group.

        It returns unique values for each of the grouped values. Returned in
        order of appearance. Hash table-based unique, therefore does NOT sort.

        Returns
        -------
        Series
            Unique values for each of the grouped values.

        See Also
        --------
        Series.unique : Return unique values of Series object.

        Examples
        --------
        >>> df = pd.DataFrame([('Chihuahua', 'dog', 6.1),
        ...                    ('Beagle', 'dog', 15.2),
        ...                    ('Chihuahua', 'dog', 6.9),
        ...                    ('Persian', 'cat', 9.2),
        ...                    ('Chihuahua', 'dog', 7),
        ...                    ('Persian', 'cat', 8.8)],
        ...                   columns=['breed', 'animal', 'height_in'])
        >>> df
               breed     animal   height_in
        0  Chihuahua        dog         6.1
        1     Beagle        dog        15.2
        2  Chihuahua        dog         6.9
        3    Persian        cat         9.2
        4  Chihuahua        dog         7.0
        5    Persian        cat         8.8
        >>> ser = df.groupby('animal')['breed'].unique()
        >>> ser
        animal
        cat              [Persian]
        dog    [Chihuahua, Beagle]
        Name: breed, dtype: object
        """
        result = self._op_via_apply("unique")
        return result


class DataFrameGroupBy(GroupBy[DataFrame]):
    _agg_examples_doc = dedent(
        """
    Examples
    --------
    >>> data = {"A": [1, 1, 2, 2],
    ...         "B": [1, 2, 3, 4],
    ...         "C": [0.362838, 0.227877, 1.267767, -0.562860]}
    >>> df = pd.DataFrame(data)
    >>> df
       A  B         C
    0  1  1  0.362838
    1  1  2  0.227877
    2  2  3  1.267767
    3  2  4 -0.562860

    The aggregation is for each column.

    >>> df.groupby('A').agg('min')
       B         C
    A
    1  1  0.227877
    2  3 -0.562860

    Multiple aggregations

    >>> df.groupby('A').agg(['min', 'max'])
        B             C
      min max       min       max
    A
    1   1   2  0.227877  0.362838
    2   3   4 -0.562860  1.267767

    Select a column for aggregation

    >>> df.groupby('A').B.agg(['min', 'max'])
       min  max
    A
    1    1    2
    2    3    4

    User-defined function for aggregation

    >>> df.groupby('A').agg(lambda x: sum(x) + 2)
        B	       C
    A
    1	5	2.590715
    2	9	2.704907

    Different aggregations per column

    >>> df.groupby('A').agg({'B': ['min', 'max'], 'C': 'sum'})
        B             C
      min max       sum
    A
    1   1   2  0.590715
    2   3   4  0.704907

    To control the output names with different aggregations per column,
    pandas supports "named aggregation"

    >>> df.groupby("A").agg(
    ...     b_min=pd.NamedAgg(column="B", aggfunc="min"),
    ...     c_sum=pd.NamedAgg(column="C", aggfunc="sum")
    ... )
       b_min     c_sum
    A
    1      1  0.590715
    2      3  0.704907

    - The keywords are the *output* column names
    - The values are tuples whose first element is the column to select
      and the second element is the aggregation to apply to that column.
      Pandas provides the ``pandas.NamedAgg`` namedtuple with the fields
      ``['column', 'aggfunc']`` to make it clearer what the arguments are.
      As usual, the aggregation can be a callable or a string alias.

    See :ref:`groupby.aggregate.named` for more.

    .. versionchanged:: 1.3.0

        The resulting dtype will reflect the return value of the aggregating function.

    >>> df.groupby("A")[["B"]].agg(lambda x: x.astype(float).min())
          B
    A
    1   1.0
    2   3.0
    """
    )

    @doc(_agg_template_frame, examples=_agg_examples_doc, klass="DataFrame")
    def aggregate(self, func=None, *args, engine=None, engine_kwargs=None, **kwargs):
        relabeling, func, columns, order = reconstruct_func(func, **kwargs)
        func = maybe_mangle_lambdas(func)

        if maybe_use_numba(engine):
            # Not all agg functions support numba, only propagate numba kwargs
            # if user asks for numba
            kwargs["engine"] = engine
            kwargs["engine_kwargs"] = engine_kwargs

        op = GroupByApply(self, func, args=args, kwargs=kwargs)
        result = op.agg()
        if not is_dict_like(func) and result is not None:
            # GH #52849
            if not self.as_index and is_list_like(func):
                return result.reset_index()
            else:
                return result
        elif relabeling:
            # this should be the only (non-raising) case with relabeling
            # used reordered index of columns
            result = cast(DataFrame, result)
            result = result.iloc[:, order]
            result = cast(DataFrame, result)
            # error: Incompatible types in assignment (expression has type
            # "Optional[List[str]]", variable has type
            # "Union[Union[Union[ExtensionArray, ndarray[Any, Any]],
            # Index, Series], Sequence[Any]]")
            result.columns = columns  # type: ignore[assignment]

        if result is None:
            # Remove the kwargs we inserted
            # (already stored in engine, engine_kwargs arguments)
            if "engine" in kwargs:
                del kwargs["engine"]
                del kwargs["engine_kwargs"]
            # at this point func is not a str, list-like, dict-like,
            # or a known callable(e.g. sum)
            if maybe_use_numba(engine):
                return self._aggregate_with_numba(
                    func, *args, engine_kwargs=engine_kwargs, **kwargs
                )
            # grouper specific aggregations
            if self._grouper.nkeys > 1:
                # test_groupby_as_index_series_scalar gets here with 'not self.as_index'
                return self._python_agg_general(func, *args, **kwargs)
            elif args or kwargs:
                # test_pass_args_kwargs gets here (with and without as_index)
                # can't return early
                result = self._aggregate_frame(func, *args, **kwargs)

            elif self.axis == 1:
                # _aggregate_multiple_funcs does not allow self.axis == 1
                # Note: axis == 1 precludes 'not self.as_index', see __init__
                result = self._aggregate_frame(func)
                return result

            else:
                # try to treat as if we are passing a list
                gba = GroupByApply(self, [func], args=(), kwargs={})
                try:
                    result = gba.agg()

                except ValueError as err:
                    if "No objects to concatenate" not in str(err):
                        raise
                    # _aggregate_frame can fail with e.g. func=Series.mode,
                    # where it expects 1D values but would be getting 2D values
                    # In other tests, using aggregate_frame instead of GroupByApply
                    #  would give correct values but incorrect dtypes
                    #  object vs float64 in test_cython_agg_empty_buckets
                    #  float64 vs int64 in test_category_order_apply
                    result = self._aggregate_frame(func)

                else:
                    # GH#32040, GH#35246
                    # e.g. test_groupby_as_index_select_column_sum_empty_df
                    result = cast(DataFrame, result)
                    result.columns = self._obj_with_exclusions.columns.copy()

        if not self.as_index:
            result = self._insert_inaxis_grouper(result)
            result.index = default_index(len(result))

        return result

    agg = aggregate

    def _python_agg_general(self, func, *args, **kwargs):
        orig_func = func
        func = com.is_builtin_func(func)
        if orig_func != func:
            alias = com._builtin_table_alias[func]
            warn_alias_replacement(self, orig_func, alias)
        f = lambda x: func(x, *args, **kwargs)

        if self.ngroups == 0:
            # e.g. test_evaluate_with_empty_groups different path gets different
            #  result dtype in empty case.
            return self._python_apply_general(f, self._selected_obj, is_agg=True)

        obj = self._obj_with_exclusions
        if self.axis == 1:
            obj = obj.T

        if not len(obj.columns):
            # e.g. test_margins_no_values_no_cols
            return self._python_apply_general(f, self._selected_obj)

        output: dict[int, ArrayLike] = {}
        for idx, (name, ser) in enumerate(obj.items()):
            result = self._grouper.agg_series(ser, f)
            output[idx] = result

        res = self.obj._constructor(output)
        res.columns = obj.columns.copy(deep=False)
        return self._wrap_aggregated_output(res)

    def _aggregate_frame(self, func, *args, **kwargs) -> DataFrame:
        if self._grouper.nkeys != 1:
            raise AssertionError("Number of keys must be 1")

        obj = self._obj_with_exclusions

        result: dict[Hashable, NDFrame | np.ndarray] = {}
        for name, grp_df in self._grouper.get_iterator(obj, self.axis):
            fres = func(grp_df, *args, **kwargs)
            result[name] = fres

        result_index = self._grouper.result_index
        other_ax = obj.axes[1 - self.axis]
        out = self.obj._constructor(result, index=other_ax, columns=result_index)
        if self.axis == 0:
            out = out.T

        return out

    def _wrap_applied_output(
        self,
        data: DataFrame,
        values: list,
        not_indexed_same: bool = False,
        is_transform: bool = False,
    ):
        if len(values) == 0:
            if is_transform:
                # GH#47787 see test_group_on_empty_multiindex
                res_index = data.index
            else:
                res_index = self._grouper.result_index

            result = self.obj._constructor(index=res_index, columns=data.columns)
            result = result.astype(data.dtypes, copy=False)
            return result

        # GH12824
        # using values[0] here breaks test_groupby_apply_none_first
        first_not_none = next(com.not_none(*values), None)

        if first_not_none is None:
            # GH9684 - All values are None, return an empty frame.
            return self.obj._constructor()
        elif isinstance(first_not_none, DataFrame):
            return self._concat_objects(
                values,
                not_indexed_same=not_indexed_same,
                is_transform=is_transform,
            )

        key_index = self._grouper.result_index if self.as_index else None

        if isinstance(first_not_none, (np.ndarray, Index)):
            # GH#1738: values is list of arrays of unequal lengths
            #  fall through to the outer else clause
            # TODO: sure this is right?  we used to do this
            #  after raising AttributeError above
            # GH 18930
            if not is_hashable(self._selection):
                # error: Need type annotation for "name"
                name = tuple(self._selection)  # type: ignore[var-annotated, arg-type]
            else:
                # error: Incompatible types in assignment
                # (expression has type "Hashable", variable
                # has type "Tuple[Any, ...]")
                name = self._selection  # type: ignore[assignment]
            return self.obj._constructor_sliced(values, index=key_index, name=name)
        elif not isinstance(first_not_none, Series):
            # values are not series or array-like but scalars
            # self._selection not passed through to Series as the
            # result should not take the name of original selection
            # of columns
            if self.as_index:
                return self.obj._constructor_sliced(values, index=key_index)
            else:
                result = self.obj._constructor(values, columns=[self._selection])
                result = self._insert_inaxis_grouper(result)
                return result
        else:
            # values are Series
            return self._wrap_applied_output_series(
                values,
                not_indexed_same,
                first_not_none,
                key_index,
                is_transform,
            )

    def _wrap_applied_output_series(
        self,
        values: list[Series],
        not_indexed_same: bool,
        first_not_none,
        key_index: Index | None,
        is_transform: bool,
    ) -> DataFrame | Series:
        kwargs = first_not_none._construct_axes_dict()
        backup = Series(**kwargs)
        values = [x if (x is not None) else backup for x in values]

        all_indexed_same = all_indexes_same(x.index for x in values)

        if not all_indexed_same:
            # GH 8467
            return self._concat_objects(
                values,
                not_indexed_same=True,
                is_transform=is_transform,
            )

        # Combine values
        # vstack+constructor is faster than concat and handles MI-columns
        stacked_values = np.vstack([np.asarray(v) for v in values])

        if self.axis == 0:
            index = key_index
            columns = first_not_none.index.copy()
            if columns.name is None:
                # GH6124 - propagate name of Series when it's consistent
                names = {v.name for v in values}
                if len(names) == 1:
                    columns.name = next(iter(names))
        else:
            index = first_not_none.index
            columns = key_index
            stacked_values = stacked_values.T

        if stacked_values.dtype == object:
            # We'll have the DataFrame constructor do inference
            stacked_values = stacked_values.tolist()
        result = self.obj._constructor(stacked_values, index=index, columns=columns)

        if not self.as_index:
            result = self._insert_inaxis_grouper(result)

        return self._reindex_output(result)

    def _cython_transform(
        self,
        how: str,
        numeric_only: bool = False,
        axis: AxisInt = 0,
        **kwargs,
    ) -> DataFrame:
        assert axis == 0  # handled by caller

        # With self.axis == 0, we have multi-block tests
        #  e.g. test_rank_min_int, test_cython_transform_frame
        #  test_transform_numeric_ret
        # With self.axis == 1, _get_data_to_aggregate does a transpose
        #  so we always have a single block.
        mgr: Manager2D = self._get_data_to_aggregate(
            numeric_only=numeric_only, name=how
        )

        def arr_func(bvalues: ArrayLike) -> ArrayLike:
            return self._grouper._cython_operation(
                "transform", bvalues, how, 1, **kwargs
            )

        # We could use `mgr.apply` here and not have to set_axis, but
        #  we would have to do shape gymnastics for ArrayManager compat
        res_mgr = mgr.grouped_reduce(arr_func)
        res_mgr.set_axis(1, mgr.axes[1])

        res_df = self.obj._constructor_from_mgr(res_mgr, axes=res_mgr.axes)
        res_df = self._maybe_transpose_result(res_df)
        return res_df

    def _transform_general(self, func, engine, engine_kwargs, *args, **kwargs):
        if maybe_use_numba(engine):
            return self._transform_with_numba(
                func, *args, engine_kwargs=engine_kwargs, **kwargs
            )
        from pandas.core.reshape.concat import concat

        applied = []
        obj = self._obj_with_exclusions
        gen = self._grouper.get_iterator(obj, axis=self.axis)
        fast_path, slow_path = self._define_paths(func, *args, **kwargs)

        # Determine whether to use slow or fast path by evaluating on the first group.
        # Need to handle the case of an empty generator and process the result so that
        # it does not need to be computed again.
        try:
            name, group = next(gen)
        except StopIteration:
            pass
        else:
            # 2023-02-27 No tests broken by disabling this pinning
            object.__setattr__(group, "name", name)
            try:
                path, res = self._choose_path(fast_path, slow_path, group)
            except ValueError as err:
                # e.g. test_transform_with_non_scalar_group
                msg = "transform must return a scalar value for each group"
                raise ValueError(msg) from err
            if group.size > 0:
                res = _wrap_transform_general_frame(self.obj, group, res)
                applied.append(res)

        # Compute and process with the remaining groups
        for name, group in gen:
            if group.size == 0:
                continue
            # 2023-02-27 No tests broken by disabling this pinning
            object.__setattr__(group, "name", name)
            res = path(group)

            res = _wrap_transform_general_frame(self.obj, group, res)
            applied.append(res)

        concat_index = obj.columns if self.axis == 0 else obj.index
        other_axis = 1 if self.axis == 0 else 0  # switches between 0 & 1
        concatenated = concat(applied, axis=self.axis, verify_integrity=False)
        concatenated = concatenated.reindex(concat_index, axis=other_axis, copy=False)
        return self._set_result_index_ordered(concatenated)

    __examples_dataframe_doc = dedent(
        """
    >>> df = pd.DataFrame({'A' : ['foo', 'bar', 'foo', 'bar',
    ...                           'foo', 'bar'],
    ...                    'B' : ['one', 'one', 'two', 'three',
    ...                           'two', 'two'],
    ...                    'C' : [1, 5, 5, 2, 5, 5],
    ...                    'D' : [2.0, 5., 8., 1., 2., 9.]})
    >>> grouped = df.groupby('A')[['C', 'D']]
    >>> grouped.transform(lambda x: (x - x.mean()) / x.std())
            C         D
    0 -1.154701 -0.577350
    1  0.577350  0.000000
    2  0.577350  1.154701
    3 -1.154701 -1.000000
    4  0.577350 -0.577350
    5  0.577350  1.000000

    Broadcast result of the transformation

    >>> grouped.transform(lambda x: x.max() - x.min())
        C    D
    0  4.0  6.0
    1  3.0  8.0
    2  4.0  6.0
    3  3.0  8.0
    4  4.0  6.0
    5  3.0  8.0

    >>> grouped.transform("mean")
        C    D
    0  3.666667  4.0
    1  4.000000  5.0
    2  3.666667  4.0
    3  4.000000  5.0
    4  3.666667  4.0
    5  4.000000  5.0

    .. versionchanged:: 1.3.0

    The resulting dtype will reflect the return value of the passed ``func``,
    for example:

    >>> grouped.transform(lambda x: x.astype(int).max())
    C  D
    0  5  8
    1  5  9
    2  5  8
    3  5  9
    4  5  8
    5  5  9
    """
    )

    @Substitution(klass="DataFrame", example=__examples_dataframe_doc)
    @Appender(_transform_template)
    def transform(self, func, *args, engine=None, engine_kwargs=None, **kwargs):
        return self._transform(
            func, *args, engine=engine, engine_kwargs=engine_kwargs, **kwargs
        )

    def _define_paths(self, func, *args, **kwargs):
        if isinstance(func, str):
            fast_path = lambda group: getattr(group, func)(*args, **kwargs)
            slow_path = lambda group: group.apply(
                lambda x: getattr(x, func)(*args, **kwargs), axis=self.axis
            )
        else:
            fast_path = lambda group: func(group, *args, **kwargs)
            slow_path = lambda group: group.apply(
                lambda x: func(x, *args, **kwargs), axis=self.axis
            )
        return fast_path, slow_path

    def _choose_path(self, fast_path: Callable, slow_path: Callable, group: DataFrame):
        path = slow_path
        res = slow_path(group)

        if self.ngroups == 1:
            # no need to evaluate multiple paths when only
            # a single group exists
            return path, res

        # if we make it here, test if we can use the fast path
        try:
            res_fast = fast_path(group)
        except AssertionError:
            raise  # pragma: no cover
        except Exception:
            # GH#29631 For user-defined function, we can't predict what may be
            #  raised; see test_transform.test_transform_fastpath_raises
            return path, res

        # verify fast path returns either:
        # a DataFrame with columns equal to group.columns
        # OR a Series with index equal to group.columns
        if isinstance(res_fast, DataFrame):
            if not res_fast.columns.equals(group.columns):
                return path, res
        elif isinstance(res_fast, Series):
            if not res_fast.index.equals(group.columns):
                return path, res
        else:
            return path, res

        if res_fast.equals(res):
            path = fast_path

        return path, res

    def filter(self, func, dropna: bool = True, *args, **kwargs):
        """
        Filter elements from groups that don't satisfy a criterion.

        Elements from groups are filtered if they do not satisfy the
        boolean criterion specified by func.

        Parameters
        ----------
        func : function
            Criterion to apply to each group. Should return True or False.
        dropna : bool
            Drop groups that do not pass the filter. True by default; if False,
            groups that evaluate False are filled with NaNs.

        Returns
        -------
        DataFrame

        Notes
        -----
        Each subframe is endowed the attribute 'name' in case you need to know
        which group you are working on.

        Functions that mutate the passed object can produce unexpected
        behavior or errors and are not supported. See :ref:`gotchas.udf-mutation`
        for more details.

        Examples
        --------
        >>> df = pd.DataFrame({'A' : ['foo', 'bar', 'foo', 'bar',
        ...                           'foo', 'bar'],
        ...                    'B' : [1, 2, 3, 4, 5, 6],
        ...                    'C' : [2.0, 5., 8., 1., 2., 9.]})
        >>> grouped = df.groupby('A')
        >>> grouped.filter(lambda x: x['B'].mean() > 3.)
             A  B    C
        1  bar  2  5.0
        3  bar  4  1.0
        5  bar  6  9.0
        """
        indices = []

        obj = self._selected_obj
        gen = self._grouper.get_iterator(obj, axis=self.axis)

        for name, group in gen:
            # 2023-02-27 no tests are broken this pinning, but it is documented in the
            #  docstring above.
            object.__setattr__(group, "name", name)

            res = func(group, *args, **kwargs)

            try:
                res = res.squeeze()
            except AttributeError:  # allow e.g., scalars and frames to pass
                pass

            # interpret the result of the filter
            if is_bool(res) or (is_scalar(res) and isna(res)):
                if notna(res) and res:
                    indices.append(self._get_index(name))
            else:
                # non scalars aren't allowed
                raise TypeError(
                    f"filter function returned a {type(res).__name__}, "
                    "but expected a scalar bool"
                )

        return self._apply_filter(indices, dropna)

    def __getitem__(self, key) -> DataFrameGroupBy | SeriesGroupBy:
        if self.axis == 1:
            # GH 37725
            raise ValueError("Cannot subset columns when using axis=1")
        # per GH 23566
        if isinstance(key, tuple) and len(key) > 1:
            # if len == 1, then it becomes a SeriesGroupBy and this is actually
            # valid syntax, so don't raise
            raise ValueError(
                "Cannot subset columns with a tuple with more than one element. "
                "Use a list instead."
            )
        return super().__getitem__(key)

    def _gotitem(self, key, ndim: int, subset=None):
        """
        sub-classes to define
        return a sliced object

        Parameters
        ----------
        key : string / list of selections
        ndim : {1, 2}
            requested ndim of result
        subset : object, default None
            subset to act on
        """
        if ndim == 2:
            if subset is None:
                subset = self.obj
            return DataFrameGroupBy(
                subset,
                self.keys,
                axis=self.axis,
                level=self.level,
                grouper=self._grouper,
                exclusions=self.exclusions,
                selection=key,
                as_index=self.as_index,
                sort=self.sort,
                group_keys=self.group_keys,
                observed=self.observed,
                dropna=self.dropna,
            )
        elif ndim == 1:
            if subset is None:
                subset = self.obj[key]
            return SeriesGroupBy(
                subset,
                self.keys,
                level=self.level,
                grouper=self._grouper,
                exclusions=self.exclusions,
                selection=key,
                as_index=self.as_index,
                sort=self.sort,
                group_keys=self.group_keys,
                observed=self.observed,
                dropna=self.dropna,
            )

        raise AssertionError("invalid ndim for _gotitem")

    def _get_data_to_aggregate(
        self, *, numeric_only: bool = False, name: str | None = None
    ) -> Manager2D:
        obj = self._obj_with_exclusions
        if self.axis == 1:
            mgr = obj.T._mgr
        else:
            mgr = obj._mgr

        if numeric_only:
            mgr = mgr.get_numeric_data()
        return mgr

    def _wrap_agged_manager(self, mgr: Manager2D) -> DataFrame:
        return self.obj._constructor_from_mgr(mgr, axes=mgr.axes)

    def _apply_to_column_groupbys(self, func) -> DataFrame:
        from pandas.core.reshape.concat import concat

        obj = self._obj_with_exclusions
        columns = obj.columns
        sgbs = [
            SeriesGroupBy(
                obj.iloc[:, i],
                selection=colname,
                grouper=self._grouper,
                exclusions=self.exclusions,
                observed=self.observed,
            )
            for i, colname in enumerate(obj.columns)
        ]
        results = [func(sgb) for sgb in sgbs]

        if not len(results):
            # concat would raise
            res_df = DataFrame([], columns=columns, index=self._grouper.result_index)
        else:
            res_df = concat(results, keys=columns, axis=1)

        if not self.as_index:
            res_df.index = default_index(len(res_df))
            res_df = self._insert_inaxis_grouper(res_df)
        return res_df

    def nunique(self, dropna: bool = True) -> DataFrame:
        """
        Return DataFrame with counts of unique elements in each position.

        Parameters
        ----------
        dropna : bool, default True
            Don't include NaN in the counts.

        Returns
        -------
        nunique: DataFrame

        Examples
        --------
        >>> df = pd.DataFrame({'id': ['spam', 'egg', 'egg', 'spam',
        ...                           'ham', 'ham'],
        ...                    'value1': [1, 5, 5, 2, 5, 5],
        ...                    'value2': list('abbaxy')})
        >>> df
             id  value1 value2
        0  spam       1      a
        1   egg       5      b
        2   egg       5      b
        3  spam       2      a
        4   ham       5      x
        5   ham       5      y

        >>> df.groupby('id').nunique()
              value1  value2
        id
        egg        1       1
        ham        1       2
        spam       2       1

        Check for rows with the same id but conflicting values:

        >>> df.groupby('id').filter(lambda g: (g.nunique() > 1).any())
             id  value1 value2
        0  spam       1      a
        3  spam       2      a
        4   ham       5      x
        5   ham       5      y
        """

        if self.axis != 0:
            # see test_groupby_crash_on_nunique
            return self._python_apply_general(
                lambda sgb: sgb.nunique(dropna), self._obj_with_exclusions, is_agg=True
            )

        return self._apply_to_column_groupbys(lambda sgb: sgb.nunique(dropna))

    def idxmax(
        self,
        axis: Axis | None | lib.NoDefault = lib.no_default,
        skipna: bool = True,
        numeric_only: bool = False,
    ) -> DataFrame:
        """
        Return index of first occurrence of maximum over requested axis.

        NA/null values are excluded.

        Parameters
        ----------
        axis : {{0 or 'index', 1 or 'columns'}}, default None
            The axis to use. 0 or 'index' for row-wise, 1 or 'columns' for column-wise.
            If axis is not provided, grouper's axis is used.

            .. versionchanged:: 2.0.0

            .. deprecated:: 2.1.0
                For axis=1, operate on the underlying object instead. Otherwise
                the axis keyword is not necessary.

        skipna : bool, default True
            Exclude NA/null values. If an entire row/column is NA, the result
            will be NA.
        numeric_only : bool, default False
            Include only `float`, `int` or `boolean` data.

            .. versionadded:: 1.5.0

        Returns
        -------
        Series
            Indexes of maxima along the specified axis.

        Raises
        ------
        ValueError
            * If the row/column is empty

        See Also
        --------
        Series.idxmax : Return index of the maximum element.

        Notes
        -----
        This method is the DataFrame version of ``ndarray.argmax``.

        Examples
        --------
        Consider a dataset containing food consumption in Argentina.

        >>> df = pd.DataFrame({'consumption': [10.51, 103.11, 55.48],
        ...                    'co2_emissions': [37.2, 19.66, 1712]},
        ...                   index=['Pork', 'Wheat Products', 'Beef'])

        >>> df
                        consumption  co2_emissions
        Pork                  10.51         37.20
        Wheat Products       103.11         19.66
        Beef                  55.48       1712.00

        By default, it returns the index for the maximum value in each column.

        >>> df.idxmax()
        consumption     Wheat Products
        co2_emissions             Beef
        dtype: object

        To return the index for the maximum value in each row, use ``axis="columns"``.

        >>> df.idxmax(axis="columns")
        Pork              co2_emissions
        Wheat Products     consumption
        Beef              co2_emissions
        dtype: object
        """
        return self._idxmax_idxmin(
            "idxmax", axis=axis, numeric_only=numeric_only, skipna=skipna
        )

    def idxmin(
        self,
        axis: Axis | None | lib.NoDefault = lib.no_default,
        skipna: bool = True,
        numeric_only: bool = False,
    ) -> DataFrame:
        """
        Return index of first occurrence of minimum over requested axis.

        NA/null values are excluded.

        Parameters
        ----------
        axis : {{0 or 'index', 1 or 'columns'}}, default None
            The axis to use. 0 or 'index' for row-wise, 1 or 'columns' for column-wise.
            If axis is not provided, grouper's axis is used.

            .. versionchanged:: 2.0.0

            .. deprecated:: 2.1.0
                For axis=1, operate on the underlying object instead. Otherwise
                the axis keyword is not necessary.

        skipna : bool, default True
            Exclude NA/null values. If an entire row/column is NA, the result
            will be NA.
        numeric_only : bool, default False
            Include only `float`, `int` or `boolean` data.

            .. versionadded:: 1.5.0

        Returns
        -------
        Series
            Indexes of minima along the specified axis.

        Raises
        ------
        ValueError
            * If the row/column is empty

        See Also
        --------
        Series.idxmin : Return index of the minimum element.

        Notes
        -----
        This method is the DataFrame version of ``ndarray.argmin``.

        Examples
        --------
        Consider a dataset containing food consumption in Argentina.

        >>> df = pd.DataFrame({'consumption': [10.51, 103.11, 55.48],
        ...                    'co2_emissions': [37.2, 19.66, 1712]},
        ...                   index=['Pork', 'Wheat Products', 'Beef'])

        >>> df
                        consumption  co2_emissions
        Pork                  10.51         37.20
        Wheat Products       103.11         19.66
        Beef                  55.48       1712.00

        By default, it returns the index for the minimum value in each column.

        >>> df.idxmin()
        consumption                Pork
        co2_emissions    Wheat Products
        dtype: object

        To return the index for the minimum value in each row, use ``axis="columns"``.

        >>> df.idxmin(axis="columns")
        Pork                consumption
        Wheat Products    co2_emissions
        Beef                consumption
        dtype: object
        """
        return self._idxmax_idxmin(
            "idxmin", axis=axis, numeric_only=numeric_only, skipna=skipna
        )

    boxplot = boxplot_frame_groupby

    def value_counts(
        self,
        subset: Sequence[Hashable] | None = None,
        normalize: bool = False,
        sort: bool = True,
        ascending: bool = False,
        dropna: bool = True,
    ) -> DataFrame | Series:
        """
        Return a Series or DataFrame containing counts of unique rows.

        .. versionadded:: 1.4.0

        Parameters
        ----------
        subset : list-like, optional
            Columns to use when counting unique combinations.
        normalize : bool, default False
            Return proportions rather than frequencies.
        sort : bool, default True
            Sort by frequencies.
        ascending : bool, default False
            Sort in ascending order.
        dropna : bool, default True
            Don't include counts of rows that contain NA values.

        Returns
        -------
        Series or DataFrame
            Series if the groupby as_index is True, otherwise DataFrame.

        See Also
        --------
        Series.value_counts: Equivalent method on Series.
        DataFrame.value_counts: Equivalent method on DataFrame.
        SeriesGroupBy.value_counts: Equivalent method on SeriesGroupBy.

        Notes
        -----
        - If the groupby as_index is True then the returned Series will have a
          MultiIndex with one level per input column.
        - If the groupby as_index is False then the returned DataFrame will have an
          additional column with the value_counts. The column is labelled 'count' or
          'proportion', depending on the ``normalize`` parameter.

        By default, rows that contain any NA values are omitted from
        the result.

        By default, the result will be in descending order so that the
        first element of each group is the most frequently-occurring row.

        Examples
        --------
        >>> df = pd.DataFrame({
        ...     'gender': ['male', 'male', 'female', 'male', 'female', 'male'],
        ...     'education': ['low', 'medium', 'high', 'low', 'high', 'low'],
        ...     'country': ['US', 'FR', 'US', 'FR', 'FR', 'FR']
        ... })

        >>> df
                gender  education   country
        0       male    low         US
        1       male    medium      FR
        2       female  high        US
        3       male    low         FR
        4       female  high        FR
        5       male    low         FR

        >>> df.groupby('gender').value_counts()
        gender  education  country
        female  high       FR         1
                           US         1
        male    low        FR         2
                           US         1
                medium     FR         1
        Name: count, dtype: int64

        >>> df.groupby('gender').value_counts(ascending=True)
        gender  education  country
        female  high       FR         1
                           US         1
        male    low        US         1
                medium     FR         1
                low        FR         2
        Name: count, dtype: int64

        >>> df.groupby('gender').value_counts(normalize=True)
        gender  education  country
        female  high       FR         0.50
                           US         0.50
        male    low        FR         0.50
                           US         0.25
                medium     FR         0.25
        Name: proportion, dtype: float64

        >>> df.groupby('gender', as_index=False).value_counts()
           gender education country  count
        0  female      high      FR      1
        1  female      high      US      1
        2    male       low      FR      2
        3    male       low      US      1
        4    male    medium      FR      1

        >>> df.groupby('gender', as_index=False).value_counts(normalize=True)
           gender education country  proportion
        0  female      high      FR        0.50
        1  female      high      US        0.50
        2    male       low      FR        0.50
        3    male       low      US        0.25
        4    male    medium      FR        0.25
        """
        return self._value_counts(subset, normalize, sort, ascending, dropna)

    def fillna(
        self,
        value: Hashable | Mapping | Series | DataFrame | None = None,
        method: FillnaOptions | None = None,
        axis: Axis | None | lib.NoDefault = lib.no_default,
        inplace: bool = False,
        limit: int | None = None,
        downcast=lib.no_default,
    ) -> DataFrame | None:
        """
        Fill NA/NaN values using the specified method within groups.

        .. deprecated:: 2.2.0
            This method is deprecated and will be removed in a future version.
            Use the :meth:`.DataFrameGroupBy.ffill` or :meth:`.DataFrameGroupBy.bfill`
            for forward or backward filling instead. If you want to fill with a
            single value, use :meth:`DataFrame.fillna` instead.

        Parameters
        ----------
        value : scalar, dict, Series, or DataFrame
            Value to use to fill holes (e.g. 0), alternately a
            dict/Series/DataFrame of values specifying which value to use for
            each index (for a Series) or column (for a DataFrame).  Values not
            in the dict/Series/DataFrame will not be filled. This value cannot
            be a list. Users wanting to use the ``value`` argument and not ``method``
            should prefer :meth:`.DataFrame.fillna` as this
            will produce the same result and be more performant.
        method : {{'bfill', 'ffill', None}}, default None
            Method to use for filling holes. ``'ffill'`` will propagate
            the last valid observation forward within a group.
            ``'bfill'`` will use next valid observation to fill the gap.
        axis : {0 or 'index', 1 or 'columns'}
            Axis along which to fill missing values. When the :class:`DataFrameGroupBy`
            ``axis`` argument is ``0``, using ``axis=1`` here will produce
            the same results as :meth:`.DataFrame.fillna`. When the
            :class:`DataFrameGroupBy` ``axis`` argument is ``1``, using ``axis=0``
            or ``axis=1`` here will produce the same results.
        inplace : bool, default False
            Broken. Do not set to True.
        limit : int, default None
            If method is specified, this is the maximum number of consecutive
            NaN values to forward/backward fill within a group. In other words,
            if there is a gap with more than this number of consecutive NaNs,
            it will only be partially filled. If method is not specified, this is the
            maximum number of entries along the entire axis where NaNs will be
            filled. Must be greater than 0 if not None.
        downcast : dict, default is None
            A dict of item->dtype of what to downcast if possible,
            or the string 'infer' which will try to downcast to an appropriate
            equal type (e.g. float64 to int64 if possible).

        Returns
        -------
        DataFrame
            Object with missing values filled.

        See Also
        --------
        ffill : Forward fill values within a group.
        bfill : Backward fill values within a group.

        Examples
        --------
        >>> df = pd.DataFrame(
        ...     {
        ...         "key": [0, 0, 1, 1, 1],
        ...         "A": [np.nan, 2, np.nan, 3, np.nan],
        ...         "B": [2, 3, np.nan, np.nan, np.nan],
        ...         "C": [np.nan, np.nan, 2, np.nan, np.nan],
        ...     }
        ... )
        >>> df
           key    A    B   C
        0    0  NaN  2.0 NaN
        1    0  2.0  3.0 NaN
        2    1  NaN  NaN 2.0
        3    1  3.0  NaN NaN
        4    1  NaN  NaN NaN

        Propagate non-null values forward or backward within each group along columns.

        >>> df.groupby("key").fillna(method="ffill")
             A    B   C
        0  NaN  2.0 NaN
        1  2.0  3.0 NaN
        2  NaN  NaN 2.0
        3  3.0  NaN 2.0
        4  3.0  NaN 2.0

        >>> df.groupby("key").fillna(method="bfill")
             A    B   C
        0  2.0  2.0 NaN
        1  2.0  3.0 NaN
        2  3.0  NaN 2.0
        3  3.0  NaN NaN
        4  NaN  NaN NaN

        Propagate non-null values forward or backward within each group along rows.

        >>> df.T.groupby(np.array([0, 0, 1, 1])).fillna(method="ffill").T
           key    A    B    C
        0  0.0  0.0  2.0  2.0
        1  0.0  2.0  3.0  3.0
        2  1.0  1.0  NaN  2.0
        3  1.0  3.0  NaN  NaN
        4  1.0  1.0  NaN  NaN

        >>> df.T.groupby(np.array([0, 0, 1, 1])).fillna(method="bfill").T
           key    A    B    C
        0  0.0  NaN  2.0  NaN
        1  0.0  2.0  3.0  NaN
        2  1.0  NaN  2.0  2.0
        3  1.0  3.0  NaN  NaN
        4  1.0  NaN  NaN  NaN

        Only replace the first NaN element within a group along rows.

        >>> df.groupby("key").fillna(method="ffill", limit=1)
             A    B    C
        0  NaN  2.0  NaN
        1  2.0  3.0  NaN
        2  NaN  NaN  2.0
        3  3.0  NaN  2.0
        4  3.0  NaN  NaN
        """
        warnings.warn(
            f"{type(self).__name__}.fillna is deprecated and "
            "will be removed in a future version. Use obj.ffill() or obj.bfill() "
            "for forward or backward filling instead. If you want to fill with a "
            f"single value, use {type(self.obj).__name__}.fillna instead",
            FutureWarning,
            stacklevel=find_stack_level(),
        )

        result = self._op_via_apply(
            "fillna",
            value=value,
            method=method,
            axis=axis,
            inplace=inplace,
            limit=limit,
            downcast=downcast,
        )
        return result

    def take(
        self,
        indices: TakeIndexer,
        axis: Axis | None | lib.NoDefault = lib.no_default,
        **kwargs,
    ) -> DataFrame:
        """
        Return the elements in the given *positional* indices in each group.

        This means that we are not indexing according to actual values in
        the index attribute of the object. We are indexing according to the
        actual position of the element in the object.

        If a requested index does not exist for some group, this method will raise.
        To get similar behavior that ignores indices that don't exist, see
        :meth:`.DataFrameGroupBy.nth`.

        Parameters
        ----------
        indices : array-like
            An array of ints indicating which positions to take.
        axis : {0 or 'index', 1 or 'columns', None}, default 0
            The axis on which to select elements. ``0`` means that we are
            selecting rows, ``1`` means that we are selecting columns.

            .. deprecated:: 2.1.0
                For axis=1, operate on the underlying object instead. Otherwise
                the axis keyword is not necessary.

        **kwargs
            For compatibility with :meth:`numpy.take`. Has no effect on the
            output.

        Returns
        -------
        DataFrame
            An DataFrame containing the elements taken from each group.

        See Also
        --------
        DataFrame.take : Take elements from a Series along an axis.
        DataFrame.loc : Select a subset of a DataFrame by labels.
        DataFrame.iloc : Select a subset of a DataFrame by positions.
        numpy.take : Take elements from an array along an axis.

        Examples
        --------
        >>> df = pd.DataFrame([('falcon', 'bird', 389.0),
        ...                    ('parrot', 'bird', 24.0),
        ...                    ('lion', 'mammal', 80.5),
        ...                    ('monkey', 'mammal', np.nan),
        ...                    ('rabbit', 'mammal', 15.0)],
        ...                   columns=['name', 'class', 'max_speed'],
        ...                   index=[4, 3, 2, 1, 0])
        >>> df
             name   class  max_speed
        4  falcon    bird      389.0
        3  parrot    bird       24.0
        2    lion  mammal       80.5
        1  monkey  mammal        NaN
        0  rabbit  mammal       15.0
        >>> gb = df.groupby([1, 1, 2, 2, 2])

        Take elements at positions 0 and 1 along the axis 0 (default).

        Note how the indices selected in the result do not correspond to
        our input indices 0 and 1. That's because we are selecting the 0th
        and 1st rows, not rows whose indices equal 0 and 1.

        >>> gb.take([0, 1])
               name   class  max_speed
        1 4  falcon    bird      389.0
          3  parrot    bird       24.0
        2 2    lion  mammal       80.5
          1  monkey  mammal        NaN

        The order of the specified indices influences the order in the result.
        Here, the order is swapped from the previous example.

        >>> gb.take([1, 0])
               name   class  max_speed
        1 3  parrot    bird       24.0
          4  falcon    bird      389.0
        2 1  monkey  mammal        NaN
          2    lion  mammal       80.5

        Take elements at indices 1 and 2 along the axis 1 (column selection).

        We may take elements using negative integers for positive indices,
        starting from the end of the object, just like with Python lists.

        >>> gb.take([-1, -2])
               name   class  max_speed
        1 3  parrot    bird       24.0
          4  falcon    bird      389.0
        2 0  rabbit  mammal       15.0
          1  monkey  mammal        NaN
        """
        result = self._op_via_apply("take", indices=indices, axis=axis, **kwargs)
        return result

    def skew(
        self,
        axis: Axis | None | lib.NoDefault = lib.no_default,
        skipna: bool = True,
        numeric_only: bool = False,
        **kwargs,
    ) -> DataFrame:
        """
        Return unbiased skew within groups.

        Normalized by N-1.

        Parameters
        ----------
        axis : {0 or 'index', 1 or 'columns', None}, default 0
            Axis for the function to be applied on.

            Specifying ``axis=None`` will apply the aggregation across both axes.

            .. versionadded:: 2.0.0

            .. deprecated:: 2.1.0
                For axis=1, operate on the underlying object instead. Otherwise
                the axis keyword is not necessary.

        skipna : bool, default True
            Exclude NA/null values when computing the result.

        numeric_only : bool, default False
            Include only float, int, boolean columns.

        **kwargs
            Additional keyword arguments to be passed to the function.

        Returns
        -------
        DataFrame

        See Also
        --------
        DataFrame.skew : Return unbiased skew over requested axis.

        Examples
        --------
        >>> arrays = [['falcon', 'parrot', 'cockatoo', 'kiwi',
        ...            'lion', 'monkey', 'rabbit'],
        ...           ['bird', 'bird', 'bird', 'bird',
        ...            'mammal', 'mammal', 'mammal']]
        >>> index = pd.MultiIndex.from_arrays(arrays, names=('name', 'class'))
        >>> df = pd.DataFrame({'max_speed': [389.0, 24.0, 70.0, np.nan,
        ...                                  80.5, 21.5, 15.0]},
        ...                   index=index)
        >>> df
                        max_speed
        name     class
        falcon   bird        389.0
        parrot   bird         24.0
        cockatoo bird         70.0
        kiwi     bird          NaN
        lion     mammal       80.5
        monkey   mammal       21.5
        rabbit   mammal       15.0
        >>> gb = df.groupby(["class"])
        >>> gb.skew()
                max_speed
        class
        bird     1.628296
        mammal   1.669046
        >>> gb.skew(skipna=False)
                max_speed
        class
        bird          NaN
        mammal   1.669046
        """
        if axis is lib.no_default:
            axis = 0

        if axis != 0:
            result = self._op_via_apply(
                "skew",
                axis=axis,
                skipna=skipna,
                numeric_only=numeric_only,
                **kwargs,
            )
            return result

        def alt(obj):
            # This should not be reached since the cython path should raise
            #  TypeError and not NotImplementedError.
            raise TypeError(f"'skew' is not supported for dtype={obj.dtype}")

        return self._cython_agg_general(
            "skew", alt=alt, skipna=skipna, numeric_only=numeric_only, **kwargs
        )

    @property
    @doc(DataFrame.plot.__doc__)
    def plot(self) -> GroupByPlot:
        result = GroupByPlot(self)
        return result

    @doc(DataFrame.corr.__doc__)
    def corr(
        self,
        method: str | Callable[[np.ndarray, np.ndarray], float] = "pearson",
        min_periods: int = 1,
        numeric_only: bool = False,
    ) -> DataFrame:
        result = self._op_via_apply(
            "corr", method=method, min_periods=min_periods, numeric_only=numeric_only
        )
        return result

    @doc(DataFrame.cov.__doc__)
    def cov(
        self,
        min_periods: int | None = None,
        ddof: int | None = 1,
        numeric_only: bool = False,
    ) -> DataFrame:
        result = self._op_via_apply(
            "cov", min_periods=min_periods, ddof=ddof, numeric_only=numeric_only
        )
        return result

    @doc(DataFrame.hist.__doc__)
    def hist(
        self,
        column: IndexLabel | None = None,
        by=None,
        grid: bool = True,
        xlabelsize: int | None = None,
        xrot: float | None = None,
        ylabelsize: int | None = None,
        yrot: float | None = None,
        ax=None,
        sharex: bool = False,
        sharey: bool = False,
        figsize: tuple[int, int] | None = None,
        layout: tuple[int, int] | None = None,
        bins: int | Sequence[int] = 10,
        backend: str | None = None,
        legend: bool = False,
        **kwargs,
    ):
        result = self._op_via_apply(
            "hist",
            column=column,
            by=by,
            grid=grid,
            xlabelsize=xlabelsize,
            xrot=xrot,
            ylabelsize=ylabelsize,
            yrot=yrot,
            ax=ax,
            sharex=sharex,
            sharey=sharey,
            figsize=figsize,
            layout=layout,
            bins=bins,
            backend=backend,
            legend=legend,
            **kwargs,
        )
        return result

    @property
    @doc(DataFrame.dtypes.__doc__)
    def dtypes(self) -> Series:
        # GH#51045
        warnings.warn(
            f"{type(self).__name__}.dtypes is deprecated and will be removed in "
            "a future version. Check the dtypes on the base object instead",
            FutureWarning,
            stacklevel=find_stack_level(),
        )

        # error: Incompatible return value type (got "DataFrame", expected "Series")
        return self._python_apply_general(  # type: ignore[return-value]
            lambda df: df.dtypes, self._selected_obj
        )

    @doc(DataFrame.corrwith.__doc__)
    def corrwith(
        self,
        other: DataFrame | Series,
        axis: Axis | lib.NoDefault = lib.no_default,
        drop: bool = False,
        method: CorrelationMethod = "pearson",
        numeric_only: bool = False,
    ) -> DataFrame:
        result = self._op_via_apply(
            "corrwith",
            other=other,
            axis=axis,
            drop=drop,
            method=method,
            numeric_only=numeric_only,
        )
        return result


def _wrap_transform_general_frame(
    obj: DataFrame, group: DataFrame, res: DataFrame | Series
) -> DataFrame:
    from pandas import concat

    if isinstance(res, Series):
        # we need to broadcast across the
        # other dimension; this will preserve dtypes
        # GH14457
        if res.index.is_(obj.index):
            res_frame = concat([res] * len(group.columns), axis=1)
            res_frame.columns = group.columns
            res_frame.index = group.index
        else:
            res_frame = obj._constructor(
                np.tile(res.values, (len(group.index), 1)),
                columns=group.columns,
                index=group.index,
            )
        assert isinstance(res_frame, DataFrame)
        return res_frame
    elif isinstance(res, DataFrame) and not res.index.is_(group.index):
        return res._align_frame(group)[0]
    else:
        return res
```
