## Supplementary software v0.2.1 for "Virtual control arms for paediatric myopia trials: external validation of axial-elongation models": groupby.py

```
"""
Provide the groupby split-apply-combine paradigm. Define the GroupBy
class providing the base-class of operations.

The SeriesGroupBy and DataFrameGroupBy sub-class
(defined in pandas.core.groupby.generic)
expose these user-facing objects to provide specific functionality.
"""
from __future__ import annotations

from collections.abc import (
    Hashable,
    Iterator,
    Mapping,
    Sequence,
)
import datetime
from functools import (
    partial,
    wraps,
)
import inspect
from textwrap import dedent
from typing import (
    TYPE_CHECKING,
    Callable,
    Literal,
    TypeVar,
    Union,
    cast,
    final,
)
import warnings

import numpy as np

from pandas._config.config import option_context

from pandas._libs import (
    Timestamp,
    lib,
)
from pandas._libs.algos import rank_1d
import pandas._libs.groupby as libgroupby
from pandas._libs.missing import NA
from pandas._typing import (
    AnyArrayLike,
    ArrayLike,
    Axis,
    AxisInt,
    DtypeObj,
    FillnaOptions,
    IndexLabel,
    NDFrameT,
    PositionalIndexer,
    RandomState,
    Scalar,
    T,
    npt,
)
from pandas.compat.numpy import function as nv
from pandas.errors import (
    AbstractMethodError,
    DataError,
)
from pandas.util._decorators import (
    Appender,
    Substitution,
    cache_readonly,
    doc,
)
from pandas.util._exceptions import find_stack_level

from pandas.core.dtypes.cast import (
    coerce_indexer_dtype,
    ensure_dtype_can_hold_na,
)
from pandas.core.dtypes.common import (
    is_bool_dtype,
    is_float_dtype,
    is_hashable,
    is_integer,
    is_integer_dtype,
    is_list_like,
    is_numeric_dtype,
    is_object_dtype,
    is_scalar,
    is_string_dtype,
    needs_i8_conversion,
    pandas_dtype,
)
from pandas.core.dtypes.missing import (
    isna,
    na_value_for_dtype,
    notna,
)

from pandas.core import (
    algorithms,
    sample,
)
from pandas.core._numba import executor
from pandas.core.apply import warn_alias_replacement
from pandas.core.arrays import (
    ArrowExtensionArray,
    BaseMaskedArray,
    Categorical,
    ExtensionArray,
    FloatingArray,
    IntegerArray,
    SparseArray,
)
from pandas.core.arrays.string_ import StringDtype
from pandas.core.arrays.string_arrow import (
    ArrowStringArray,
    ArrowStringArrayNumpySemantics,
)
from pandas.core.base import (
    PandasObject,
    SelectionMixin,
)
import pandas.core.common as com
from pandas.core.frame import DataFrame
from pandas.core.generic import NDFrame
from pandas.core.groupby import (
    base,
    numba_,
    ops,
)
from pandas.core.groupby.grouper import get_grouper
from pandas.core.groupby.indexing import (
    GroupByIndexingMixin,
    GroupByNthSelector,
)
from pandas.core.indexes.api import (
    CategoricalIndex,
    Index,
    MultiIndex,
    RangeIndex,
    default_index,
)
from pandas.core.internals.blocks import ensure_block_shape
from pandas.core.series import Series
from pandas.core.sorting import get_group_index_sorter
from pandas.core.util.numba_ import (
    get_jit_arguments,
    maybe_use_numba,
)

if TYPE_CHECKING:
    from typing import Any

    from pandas.core.resample import Resampler
    from pandas.core.window import (
        ExpandingGroupby,
        ExponentialMovingWindowGroupby,
        RollingGroupby,
    )

_common_see_also = """
        See Also
        --------
        Series.%(name)s : Apply a function %(name)s to a Series.
        DataFrame.%(name)s : Apply a function %(name)s
            to each row or column of a DataFrame.
"""

_apply_docs = {
    "template": """
    Apply function ``func`` group-wise and combine the results together.

    The function passed to ``apply`` must take a {input} as its first
    argument and return a DataFrame, Series or scalar. ``apply`` will
    then take care of combining the results back together into a single
    dataframe or series. ``apply`` is therefore a highly flexible
    grouping method.

    While ``apply`` is a very flexible method, its downside is that
    using it can be quite a bit slower than using more specific methods
    like ``agg`` or ``transform``. Pandas offers a wide range of method that will
    be much faster than using ``apply`` for their specific purposes, so try to
    use them before reaching for ``apply``.

    Parameters
    ----------
    func : callable
        A callable that takes a {input} as its first argument, and
        returns a dataframe, a series or a scalar. In addition the
        callable may take positional and keyword arguments.
    include_groups : bool, default True
        When True, will attempt to apply ``func`` to the groupings in
        the case that they are columns of the DataFrame. If this raises a
        TypeError, the result will be computed with the groupings excluded.
        When False, the groupings will be excluded when applying ``func``.

        .. versionadded:: 2.2.0

        .. deprecated:: 2.2.0

           Setting include_groups to True is deprecated. Only the value
           False will be allowed in a future version of pandas.

    args, kwargs : tuple and dict
        Optional positional and keyword arguments to pass to ``func``.

    Returns
    -------
    Series or DataFrame

    See Also
    --------
    pipe : Apply function to the full GroupBy object instead of to each
        group.
    aggregate : Apply aggregate function to the GroupBy object.
    transform : Apply function column-by-column to the GroupBy object.
    Series.apply : Apply a function to a Series.
    DataFrame.apply : Apply a function to each row or column of a DataFrame.

    Notes
    -----

    .. versionchanged:: 1.3.0

        The resulting dtype will reflect the return value of the passed ``func``,
        see the examples below.

    Functions that mutate the passed object can produce unexpected
    behavior or errors and are not supported. See :ref:`gotchas.udf-mutation`
    for more details.

    Examples
    --------
    {examples}
    """,
    "dataframe_examples": """
    >>> df = pd.DataFrame({'A': 'a a b'.split(),
    ...                    'B': [1, 2, 3],
    ...                    'C': [4, 6, 5]})
    >>> g1 = df.groupby('A', group_keys=False)
    >>> g2 = df.groupby('A', group_keys=True)

    Notice that ``g1`` and ``g2`` have two groups, ``a`` and ``b``, and only
    differ in their ``group_keys`` argument. Calling `apply` in various ways,
    we can get different grouping results:

    Example 1: below the function passed to `apply` takes a DataFrame as
    its argument and returns a DataFrame. `apply` combines the result for
    each group together into a new DataFrame:

    >>> g1[['B', 'C']].apply(lambda x: x / x.sum())
              B    C
    0  0.333333  0.4
    1  0.666667  0.6
    2  1.000000  1.0

    In the above, the groups are not part of the index. We can have them included
    by using ``g2`` where ``group_keys=True``:

    >>> g2[['B', 'C']].apply(lambda x: x / x.sum())
                B    C
    A
    a 0  0.333333  0.4
      1  0.666667  0.6
    b 2  1.000000  1.0

    Example 2: The function passed to `apply` takes a DataFrame as
    its argument and returns a Series.  `apply` combines the result for
    each group together into a new DataFrame.

    .. versionchanged:: 1.3.0

        The resulting dtype will reflect the return value of the passed ``func``.

    >>> g1[['B', 'C']].apply(lambda x: x.astype(float).max() - x.min())
         B    C
    A
    a  1.0  2.0
    b  0.0  0.0

    >>> g2[['B', 'C']].apply(lambda x: x.astype(float).max() - x.min())
         B    C
    A
    a  1.0  2.0
    b  0.0  0.0

    The ``group_keys`` argument has no effect here because the result is not
    like-indexed (i.e. :ref:`a transform <groupby.transform>`) when compared
    to the input.

    Example 3: The function passed to `apply` takes a DataFrame as
    its argument and returns a scalar. `apply` combines the result for
    each group together into a Series, including setting the index as
    appropriate:

    >>> g1.apply(lambda x: x.C.max() - x.B.min(), include_groups=False)
    A
    a    5
    b    2
    dtype: int64""",
    "series_examples": """
    >>> s = pd.Series([0, 1, 2], index='a a b'.split())
    >>> g1 = s.groupby(s.index, group_keys=False)
    >>> g2 = s.groupby(s.index, group_keys=True)

    From ``s`` above we can see that ``g`` has two groups, ``a`` and ``b``.
    Notice that ``g1`` have ``g2`` have two groups, ``a`` and ``b``, and only
    differ in their ``group_keys`` argument. Calling `apply` in various ways,
    we can get different grouping results:

    Example 1: The function passed to `apply` takes a Series as
    its argument and returns a Series.  `apply` combines the result for
    each group together into a new Series.

    .. versionchanged:: 1.3.0

        The resulting dtype will reflect the return value of the passed ``func``.

    >>> g1.apply(lambda x: x * 2 if x.name == 'a' else x / 2)
    a    0.0
    a    2.0
    b    1.0
    dtype: float64

    In the above, the groups are not part of the index. We can have them included
    by using ``g2`` where ``group_keys=True``:

    >>> g2.apply(lambda x: x * 2 if x.name == 'a' else x / 2)
    a  a    0.0
       a    2.0
    b  b    1.0
    dtype: float64

    Example 2: The function passed to `apply` takes a Series as
    its argument and returns a scalar. `apply` combines the result for
    each group together into a Series, including setting the index as
    appropriate:

    >>> g1.apply(lambda x: x.max() - x.min())
    a    1
    b    0
    dtype: int64

    The ``group_keys`` argument has no effect here because the result is not
    like-indexed (i.e. :ref:`a transform <groupby.transform>`) when compared
    to the input.

    >>> g2.apply(lambda x: x.max() - x.min())
    a    1
    b    0
    dtype: int64""",
}

_groupby_agg_method_template = """
Compute {fname} of group values.

Parameters
----------
numeric_only : bool, default {no}
    Include only float, int, boolean columns.

    .. versionchanged:: 2.0.0

        numeric_only no longer accepts ``None``.

min_count : int, default {mc}
    The required number of valid values to perform the operation. If fewer
    than ``min_count`` non-NA values are present the result will be NA.

Returns
-------
Series or DataFrame
    Computed {fname} of values within each group.

Examples
--------
{example}
"""

_groupby_agg_method_engine_template = """
Compute {fname} of group values.

Parameters
----------
numeric_only : bool, default {no}
    Include only float, int, boolean columns.

    .. versionchanged:: 2.0.0

        numeric_only no longer accepts ``None``.

min_count : int, default {mc}
    The required number of valid values to perform the operation. If fewer
    than ``min_count`` non-NA values are present the result will be NA.

engine : str, default None {e}
    * ``'cython'`` : Runs rolling apply through C-extensions from cython.
    * ``'numba'`` : Runs rolling apply through JIT compiled code from numba.
        Only available when ``raw`` is set to ``True``.
    * ``None`` : Defaults to ``'cython'`` or globally setting ``compute.use_numba``

engine_kwargs : dict, default None {ek}
    * For ``'cython'`` engine, there are no accepted ``engine_kwargs``
    * For ``'numba'`` engine, the engine can accept ``nopython``, ``nogil``
        and ``parallel`` dictionary keys. The values must either be ``True`` or
        ``False``. The default ``engine_kwargs`` for the ``'numba'`` engine is
        ``{{'nopython': True, 'nogil': False, 'parallel': False}}`` and will be
        applied to both the ``func`` and the ``apply`` groupby aggregation.

Returns
-------
Series or DataFrame
    Computed {fname} of values within each group.

Examples
--------
{example}
"""

_pipe_template = """
Apply a ``func`` with arguments to this %(klass)s object and return its result.

Use `.pipe` when you want to improve readability by chaining together
functions that expect Series, DataFrames, GroupBy or Resampler objects.
Instead of writing

>>> h = lambda x, arg2, arg3: x + 1 - arg2 * arg3
>>> g = lambda x, arg1: x * 5 / arg1
>>> f = lambda x: x ** 4
>>> df = pd.DataFrame([["a", 4], ["b", 5]], columns=["group", "value"])
>>> h(g(f(df.groupby('group')), arg1=1), arg2=2, arg3=3)  # doctest: +SKIP

You can write

>>> (df.groupby('group')
...    .pipe(f)
...    .pipe(g, arg1=1)
...    .pipe(h, arg2=2, arg3=3))  # doctest: +SKIP

which is much more readable.

Parameters
----------
func : callable or tuple of (callable, str)
    Function to apply to this %(klass)s object or, alternatively,
    a `(callable, data_keyword)` tuple where `data_keyword` is a
    string indicating the keyword of `callable` that expects the
    %(klass)s object.
args : iterable, optional
       Positional arguments passed into `func`.
kwargs : dict, optional
         A dictionary of keyword arguments passed into `func`.

Returns
-------
the return type of `func`.

See Also
--------
Series.pipe : Apply a function with arguments to a series.
DataFrame.pipe: Apply a function with arguments to a dataframe.
apply : Apply function to each group instead of to the
    full %(klass)s object.

Notes
-----
See more `here
<https://pandas.pydata.org/pandas-docs/stable/user_guide/groupby.html#piping-function-calls>`_

Examples
--------
%(examples)s
"""

_transform_template = """
Call function producing a same-indexed %(klass)s on each group.

Returns a %(klass)s having the same indexes as the original object
filled with the transformed values.

Parameters
----------
f : function, str
    Function to apply to each group. See the Notes section below for requirements.

    Accepted inputs are:

    - String
    - Python function
    - Numba JIT function with ``engine='numba'`` specified.

    Only passing a single function is supported with this engine.
    If the ``'numba'`` engine is chosen, the function must be
    a user defined function with ``values`` and ``index`` as the
    first and second arguments respectively in the function signature.
    Each group's index will be passed to the user defined function
    and optionally available for use.

    If a string is chosen, then it needs to be the name
    of the groupby method you want to use.
*args
    Positional arguments to pass to func.
engine : str, default None
    * ``'cython'`` : Runs the function through C-extensions from cython.
    * ``'numba'`` : Runs the function through JIT compiled code from numba.
    * ``None`` : Defaults to ``'cython'`` or the global setting ``compute.use_numba``

engine_kwargs : dict, default None
    * For ``'cython'`` engine, there are no accepted ``engine_kwargs``
    * For ``'numba'`` engine, the engine can accept ``nopython``, ``nogil``
      and ``parallel`` dictionary keys. The values must either be ``True`` or
      ``False``. The default ``engine_kwargs`` for the ``'numba'`` engine is
      ``{'nopython': True, 'nogil': False, 'parallel': False}`` and will be
      applied to the function

**kwargs
    Keyword arguments to be passed into func.

Returns
-------
%(klass)s

See Also
--------
%(klass)s.groupby.apply : Apply function ``func`` group-wise and combine
    the results together.
%(klass)s.groupby.aggregate : Aggregate using one or more
    operations over the specified axis.
%(klass)s.transform : Call ``func`` on self producing a %(klass)s with the
    same axis shape as self.

Notes
-----
Each group is endowed the attribute 'name' in case you need to know
which group you are working on.

The current implementation imposes three requirements on f:

* f must return a value that either has the same shape as the input
  subframe or can be broadcast to the shape of the input subframe.
  For example, if `f` returns a scalar it will be broadcast to have the
  same shape as the input subframe.
* if this is a DataFrame, f must support application column-by-column
  in the subframe. If f also supports application to the entire subframe,
  then a fast path is used starting from the second chunk.
* f must not mutate groups. Mutation is not supported and may
  produce unexpected results. See :ref:`gotchas.udf-mutation` for more details.

When using ``engine='numba'``, there will be no "fall back" behavior internally.
The group data and group index will be passed as numpy arrays to the JITed
user defined function, and no alternative execution attempts will be tried.

.. versionchanged:: 1.3.0

    The resulting dtype will reflect the return value of the passed ``func``,
    see the examples below.

.. versionchanged:: 2.0.0

    When using ``.transform`` on a grouped DataFrame and the transformation function
    returns a DataFrame, pandas now aligns the result's index
    with the input's index. You can call ``.to_numpy()`` on the
    result of the transformation function to avoid alignment.

Examples
--------
%(example)s"""

_agg_template_series = """
Aggregate using one or more operations over the specified axis.

Parameters
----------
func : function, str, list, dict or None
    Function to use for aggregating the data. If a function, must either
    work when passed a {klass} or when passed to {klass}.apply.

    Accepted combinations are:

    - function
    - string function name
    - list of functions and/or function names, e.g. ``[np.sum, 'mean']``
    - None, in which case ``**kwargs`` are used with Named Aggregation. Here the
      output has one column for each element in ``**kwargs``. The name of the
      column is keyword, whereas the value determines the aggregation used to compute
      the values in the column.

      Can also accept a Numba JIT function with
      ``engine='numba'`` specified. Only passing a single function is supported
      with this engine.

      If the ``'numba'`` engine is chosen, the function must be
      a user defined function with ``values`` and ``index`` as the
      first and second arguments respectively in the function signature.
      Each group's index will be passed to the user defined function
      and optionally available for use.

    .. deprecated:: 2.1.0

        Passing a dictionary is deprecated and will raise in a future version
        of pandas. Pass a list of aggregations instead.
*args
    Positional arguments to pass to func.
engine : str, default None
    * ``'cython'`` : Runs the function through C-extensions from cython.
    * ``'numba'`` : Runs the function through JIT compiled code from numba.
    * ``None`` : Defaults to ``'cython'`` or globally setting ``compute.use_numba``

engine_kwargs : dict, default None
    * For ``'cython'`` engine, there are no accepted ``engine_kwargs``
    * For ``'numba'`` engine, the engine can accept ``nopython``, ``nogil``
      and ``parallel`` dictionary keys. The values must either be ``True`` or
      ``False``. The default ``engine_kwargs`` for the ``'numba'`` engine is
      ``{{'nopython': True, 'nogil': False, 'parallel': False}}`` and will be
      applied to the function

**kwargs
    * If ``func`` is None, ``**kwargs`` are used to define the output names and
      aggregations via Named Aggregation. See ``func`` entry.
    * Otherwise, keyword arguments to be passed into func.

Returns
-------
{klass}

See Also
--------
{klass}.groupby.apply : Apply function func group-wise
    and combine the results together.
{klass}.groupby.transform : Transforms the Series on each group
    based on the given function.
{klass}.aggregate : Aggregate using one or more
    operations over the specified axis.

Notes
-----
When using ``engine='numba'``, there will be no "fall back" behavior internally.
The group data and group index will be passed as numpy arrays to the JITed
user defined function, and no alternative execution attempts will be tried.

Functions that mutate the passed object can produce unexpected
behavior or errors and are not supported. See :ref:`gotchas.udf-mutation`
for more details.

.. versionchanged:: 1.3.0

    The resulting dtype will reflect the return value of the passed ``func``,
    see the examples below.
{examples}"""

_agg_template_frame = """
Aggregate using one or more operations over the specified axis.

Parameters
----------
func : function, str, list, dict or None
    Function to use for aggregating the data. If a function, must either
    work when passed a {klass} or when passed to {klass}.apply.

    Accepted combinations are:

    - function
    - string function name
    - list of functions and/or function names, e.g. ``[np.sum, 'mean']``
    - dict of axis labels -> functions, function names or list of such.
    - None, in which case ``**kwargs`` are used with Named Aggregation. Here the
      output has one column for each element in ``**kwargs``. The name of the
      column is keyword, whereas the value determines the aggregation used to compute
      the values in the column.

      Can also accept a Numba JIT function with
      ``engine='numba'`` specified. Only passing a single function is supported
      with this engine.

      If the ``'numba'`` engine is chosen, the function must be
      a user defined function with ``values`` and ``index`` as the
      first and second arguments respectively in the function signature.
      Each group's index will be passed to the user defined function
      and optionally available for use.

*args
    Positional arguments to pass to func.
engine : str, default None
    * ``'cython'`` : Runs the function through C-extensions from cython.
    * ``'numba'`` : Runs the function through JIT compiled code from numba.
    * ``None`` : Defaults to ``'cython'`` or globally setting ``compute.use_numba``

engine_kwargs : dict, default None
    * For ``'cython'`` engine, there are no accepted ``engine_kwargs``
    * For ``'numba'`` engine, the engine can accept ``nopython``, ``nogil``
      and ``parallel`` dictionary keys. The values must either be ``True`` or
      ``False``. The default ``engine_kwargs`` for the ``'numba'`` engine is
      ``{{'nopython': True, 'nogil': False, 'parallel': False}}`` and will be
      applied to the function

**kwargs
    * If ``func`` is None, ``**kwargs`` are used to define the output names and
      aggregations via Named Aggregation. See ``func`` entry.
    * Otherwise, keyword arguments to be passed into func.

Returns
-------
{klass}

See Also
--------
{klass}.groupby.apply : Apply function func group-wise
    and combine the results together.
{klass}.groupby.transform : Transforms the Series on each group
    based on the given function.
{klass}.aggregate : Aggregate using one or more
    operations over the specified axis.

Notes
-----
When using ``engine='numba'``, there will be no "fall back" behavior internally.
The group data and group index will be passed as numpy arrays to the JITed
user defined function, and no alternative execution attempts will be tried.

Functions that mutate the passed object can produce unexpected
behavior or errors and are not supported. See :ref:`gotchas.udf-mutation`
for more details.

.. versionchanged:: 1.3.0

    The resulting dtype will reflect the return value of the passed ``func``,
    see the examples below.
{examples}"""


@final
class GroupByPlot(PandasObject):
    """
    Class implementing the .plot attribute for groupby objects.
    """

    def __init__(self, groupby: GroupBy) -> None:
        self._groupby = groupby

    def __call__(self, *args, **kwargs):
        def f(self):
            return self.plot(*args, **kwargs)

        f.__name__ = "plot"
        return self._groupby._python_apply_general(f, self._groupby._selected_obj)

    def __getattr__(self, name: str):
        def attr(*args, **kwargs):
            def f(self):
                return getattr(self.plot, name)(*args, **kwargs)

            return self._groupby._python_apply_general(f, self._groupby._selected_obj)

        return attr


_KeysArgType = Union[
    Hashable,
    list[Hashable],
    Callable[[Hashable], Hashable],
    list[Callable[[Hashable], Hashable]],
    Mapping[Hashable, Hashable],
]


class BaseGroupBy(PandasObject, SelectionMixin[NDFrameT], GroupByIndexingMixin):
    _hidden_attrs = PandasObject._hidden_attrs | {
        "as_index",
        "axis",
        "dropna",
        "exclusions",
        "grouper",
        "group_keys",
        "keys",
        "level",
        "obj",
        "observed",
        "sort",
    }

    axis: AxisInt
    _grouper: ops.BaseGrouper
    keys: _KeysArgType | None = None
    level: IndexLabel | None = None
    group_keys: bool

    @final
    def __len__(self) -> int:
        return len(self.groups)

    @final
    def __repr__(self) -> str:
        # TODO: Better repr for GroupBy object
        return object.__repr__(self)

    @final
    @property
    def grouper(self) -> ops.BaseGrouper:
        warnings.warn(
            f"{type(self).__name__}.grouper is deprecated and will be removed in a "
            "future version of pandas.",
            category=FutureWarning,
            stacklevel=find_stack_level(),
        )
        return self._grouper

    @final
    @property
    def groups(self) -> dict[Hashable, np.ndarray]:
        """
        Dict {group name -> group labels}.

        Examples
        --------

        For SeriesGroupBy:

        >>> lst = ['a', 'a', 'b']
        >>> ser = pd.Series([1, 2, 3], index=lst)
        >>> ser
        a    1
        a    2
        b    3
        dtype: int64
        >>> ser.groupby(level=0).groups
        {'a': ['a', 'a'], 'b': ['b']}

        For DataFrameGroupBy:

        >>> data = [[1, 2, 3], [1, 5, 6], [7, 8, 9]]
        >>> df = pd.DataFrame(data, columns=["a", "b", "c"])
        >>> df
           a  b  c
        0  1  2  3
        1  1  5  6
        2  7  8  9
        >>> df.groupby(by=["a"]).groups
        {1: [0, 1], 7: [2]}

        For Resampler:

        >>> ser = pd.Series([1, 2, 3, 4], index=pd.DatetimeIndex(
        ...                 ['2023-01-01', '2023-01-15', '2023-02-01', '2023-02-15']))
        >>> ser
        2023-01-01    1
        2023-01-15    2
        2023-02-01    3
        2023-02-15    4
        dtype: int64
        >>> ser.resample('MS').groups
        {Timestamp('2023-01-01 00:00:00'): 2, Timestamp('2023-02-01 00:00:00'): 4}
        """
        return self._grouper.groups

    @final
    @property
    def ngroups(self) -> int:
        return self._grouper.ngroups

    @final
    @property
    def indices(self) -> dict[Hashable, npt.NDArray[np.intp]]:
        """
        Dict {group name -> group indices}.

        Examples
        --------

        For SeriesGroupBy:

        >>> lst = ['a', 'a', 'b']
        >>> ser = pd.Series([1, 2, 3], index=lst)
        >>> ser
        a    1
        a    2
        b    3
        dtype: int64
        >>> ser.groupby(level=0).indices
        {'a': array([0, 1]), 'b': array([2])}

        For DataFrameGroupBy:

        >>> data = [[1, 2, 3], [1, 5, 6], [7, 8, 9]]
        >>> df = pd.DataFrame(data, columns=["a", "b", "c"],
        ...                   index=["owl", "toucan", "eagle"])
        >>> df
                a  b  c
        owl     1  2  3
        toucan  1  5  6
        eagle   7  8  9
        >>> df.groupby(by=["a"]).indices
        {1: array([0, 1]), 7: array([2])}

        For Resampler:

        >>> ser = pd.Series([1, 2, 3, 4], index=pd.DatetimeIndex(
        ...                 ['2023-01-01', '2023-01-15', '2023-02-01', '2023-02-15']))
        >>> ser
        2023-01-01    1
        2023-01-15    2
        2023-02-01    3
        2023-02-15    4
        dtype: int64
        >>> ser.resample('MS').indices
        defaultdict(<class 'list'>, {Timestamp('2023-01-01 00:00:00'): [0, 1],
        Timestamp('2023-02-01 00:00:00'): [2, 3]})
        """
        return self._grouper.indices

    @final
    def _get_indices(self, names):
        """
        Safe get multiple indices, translate keys for
        datelike to underlying repr.
        """

        def get_converter(s):
            # possibly convert to the actual key types
            # in the indices, could be a Timestamp or a np.datetime64
            if isinstance(s, datetime.datetime):
                return lambda key: Timestamp(key)
            elif isinstance(s, np.datetime64):
                return lambda key: Timestamp(key).asm8
            else:
                return lambda key: key

        if len(names) == 0:
            return []

        if len(self.indices) > 0:
            index_sample = next(iter(self.indices))
        else:
            index_sample = None  # Dummy sample

        name_sample = names[0]
        if isinstance(index_sample, tuple):
            if not isinstance(name_sample, tuple):
                msg = "must supply a tuple to get_group with multiple grouping keys"
                raise ValueError(msg)
            if not len(name_sample) == len(index_sample):
                try:
                    # If the original grouper was a tuple
                    return [self.indices[name] for name in names]
                except KeyError as err:
                    # turns out it wasn't a tuple
                    msg = (
                        "must supply a same-length tuple to get_group "
                        "with multiple grouping keys"
                    )
                    raise ValueError(msg) from err

            converters = [get_converter(s) for s in index_sample]
            names = (tuple(f(n) for f, n in zip(converters, name)) for name in names)

        else:
            converter = get_converter(index_sample)
            names = (converter(name) for name in names)

        return [self.indices.get(name, []) for name in names]

    @final
    def _get_index(self, name):
        """
        Safe get index, translate keys for datelike to underlying repr.
        """
        return self._get_indices([name])[0]

    @final
    @cache_readonly
    def _selected_obj(self):
        # Note: _selected_obj is always just `self.obj` for SeriesGroupBy
        if isinstance(self.obj, Series):
            return self.obj

        if self._selection is not None:
            if is_hashable(self._selection):
                # i.e. a single key, so selecting it will return a Series.
                #  In this case, _obj_with_exclusions would wrap the key
                #  in a list and return a single-column DataFrame.
                return self.obj[self._selection]

            # Otherwise _selection is equivalent to _selection_list, so
            #  _selected_obj matches _obj_with_exclusions, so we can reuse
            #  that and avoid making a copy.
            return self._obj_with_exclusions

        return self.obj

    @final
    def _dir_additions(self) -> set[str]:
        return self.obj._dir_additions()

    @Substitution(
        klass="GroupBy",
        examples=dedent(
            """\
        >>> df = pd.DataFrame({'A': 'a b a b'.split(), 'B': [1, 2, 3, 4]})
        >>> df
           A  B
        0  a  1
        1  b  2
        2  a  3
        3  b  4

        To get the difference between each groups maximum and minimum value in one
        pass, you can do

        >>> df.groupby('A').pipe(lambda x: x.max() - x.min())
           B
        A
        a  2
        b  2"""
        ),
    )
    @Appender(_pipe_template)
    def pipe(
        self,
        func: Callable[..., T] | tuple[Callable[..., T], str],
        *args,
        **kwargs,
    ) -> T:
        return com.pipe(self, func, *args, **kwargs)

    @final
    def get_group(self, name, obj=None) -> DataFrame | Series:
        """
        Construct DataFrame from group with provided name.

        Parameters
        ----------
        name : object
            The name of the group to get as a DataFrame.
        obj : DataFrame, default None
            The DataFrame to take the DataFrame out of.  If
            it is None, the object groupby was called on will
            be used.

            .. deprecated:: 2.1.0
                The obj is deprecated and will be removed in a future version.
                Do ``df.iloc[gb.indices.get(name)]``
                instead of ``gb.get_group(name, obj=df)``.

        Returns
        -------
        same type as obj

        Examples
        --------

        For SeriesGroupBy:

        >>> lst = ['a', 'a', 'b']
        >>> ser = pd.Series([1, 2, 3], index=lst)
        >>> ser
        a    1
        a    2
        b    3
        dtype: int64
        >>> ser.groupby(level=0).get_group("a")
        a    1
        a    2
        dtype: int64

        For DataFrameGroupBy:

        >>> data = [[1, 2, 3], [1, 5, 6], [7, 8, 9]]
        >>> df = pd.DataFrame(data, columns=["a", "b", "c"],
        ...                   index=["owl", "toucan", "eagle"])
        >>> df
                a  b  c
        owl     1  2  3
        toucan  1  5  6
        eagle   7  8  9
        >>> df.groupby(by=["a"]).get_group((1,))
                a  b  c
        owl     1  2  3
        toucan  1  5  6

        For Resampler:

        >>> ser = pd.Series([1, 2, 3, 4], index=pd.DatetimeIndex(
        ...                 ['2023-01-01', '2023-01-15', '2023-02-01', '2023-02-15']))
        >>> ser
        2023-01-01    1
        2023-01-15    2
        2023-02-01    3
        2023-02-15    4
        dtype: int64
        >>> ser.resample('MS').get_group('2023-01-01')
        2023-01-01    1
        2023-01-15    2
        dtype: int64
        """
        keys = self.keys
        level = self.level
        # mypy doesn't recognize level/keys as being sized when passed to len
        if (is_list_like(level) and len(level) == 1) or (  # type: ignore[arg-type]
            is_list_like(keys) and len(keys) == 1  # type: ignore[arg-type]
        ):
            # GH#25971
            if isinstance(name, tuple) and len(name) == 1:
                # Allow users to pass tuples of length 1 to silence warning
                name = name[0]
            elif not isinstance(name, tuple):
                warnings.warn(
                    "When grouping with a length-1 list-like, "
                    "you will need to pass a length-1 tuple to get_group in a future "
                    "version of pandas. Pass `(name,)` instead of `name` to silence "
                    "this warning.",
                    FutureWarning,
                    stacklevel=find_stack_level(),
                )

        inds = self._get_index(name)
        if not len(inds):
            raise KeyError(name)

        if obj is None:
            indexer = inds if self.axis == 0 else (slice(None), inds)
            return self._selected_obj.iloc[indexer]
        else:
            warnings.warn(
                "obj is deprecated and will be removed in a future version. "
                "Do ``df.iloc[gb.indices.get(name)]`` "
                "instead of ``gb.get_group(name, obj=df)``.",
                FutureWarning,
                stacklevel=find_stack_level(),
            )
            return obj._take_with_is_copy(inds, axis=self.axis)

    @final
    def __iter__(self) -> Iterator[tuple[Hashable, NDFrameT]]:
        """
        Groupby iterator.

        Returns
        -------
        Generator yielding sequence of (name, subsetted object)
        for each group

        Examples
        --------

        For SeriesGroupBy:

        >>> lst = ['a', 'a', 'b']
        >>> ser = pd.Series([1, 2, 3], index=lst)
        >>> ser
        a    1
        a    2
        b    3
        dtype: int64
        >>> for x, y in ser.groupby(level=0):
        ...     print(f'{x}\\n{y}\\n')
        a
        a    1
        a    2
        dtype: int64
        b
        b    3
        dtype: int64

        For DataFrameGroupBy:

        >>> data = [[1, 2, 3], [1, 5, 6], [7, 8, 9]]
        >>> df = pd.DataFrame(data, columns=["a", "b", "c"])
        >>> df
           a  b  c
        0  1  2  3
        1  1  5  6
        2  7  8  9
        >>> for x, y in df.groupby(by=["a"]):
        ...     print(f'{x}\\n{y}\\n')
        (1,)
           a  b  c
        0  1  2  3
        1  1  5  6
        (7,)
           a  b  c
        2  7  8  9

        For Resampler:

        >>> ser = pd.Series([1, 2, 3, 4], index=pd.DatetimeIndex(
        ...                 ['2023-01-01', '2023-01-15', '2023-02-01', '2023-02-15']))
        >>> ser
        2023-01-01    1
        2023-01-15    2
        2023-02-01    3
        2023-02-15    4
        dtype: int64
        >>> for x, y in ser.resample('MS'):
        ...     print(f'{x}\\n{y}\\n')
        2023-01-01 00:00:00
        2023-01-01    1
        2023-01-15    2
        dtype: int64
        2023-02-01 00:00:00
        2023-02-01    3
        2023-02-15    4
        dtype: int64
        """
        keys = self.keys
        level = self.level
        result = self._grouper.get_iterator(self._selected_obj, axis=self.axis)
        # error: Argument 1 to "len" has incompatible type "Hashable"; expected "Sized"
        if is_list_like(level) and len(level) == 1:  # type: ignore[arg-type]
            # GH 51583
            warnings.warn(
                "Creating a Groupby object with a length-1 list-like "
                "level parameter will yield indexes as tuples in a future version. "
                "To keep indexes as scalars, create Groupby objects with "
                "a scalar level parameter instead.",
                FutureWarning,
                stacklevel=find_stack_level(),
            )
        if isinstance(keys, list) and len(keys) == 1:
            # GH#42795 - when keys is a list, return tuples even when length is 1
            result = (((key,), group) for key, group in result)
        return result


# To track operations that expand dimensions, like ohlc
OutputFrameOrSeries = TypeVar("OutputFrameOrSeries", bound=NDFrame)


class GroupBy(BaseGroupBy[NDFrameT]):
    """
    Class for grouping and aggregating relational data.

    See aggregate, transform, and apply functions on this object.

    It's easiest to use obj.groupby(...) to use GroupBy, but you can also do:

    ::

        grouped = groupby(obj, ...)

    Parameters
    ----------
    obj : pandas object
    axis : int, default 0
    level : int, default None
        Level of MultiIndex
    groupings : list of Grouping objects
        Most users should ignore this
    exclusions : array-like, optional
        List of columns to exclude
    name : str
        Most users should ignore this

    Returns
    -------
    **Attributes**
    groups : dict
        {group name -> group labels}
    len(grouped) : int
        Number of groups

    Notes
    -----
    After grouping, see aggregate, apply, and transform functions. Here are
    some other brief notes about usage. When grouping by multiple groups, the
    result index will be a MultiIndex (hierarchical) by default.

    Iteration produces (key, group) tuples, i.e. chunking the data by group. So
    you can write code like:

    ::

        grouped = obj.groupby(keys, axis=axis)
        for key, group in grouped:
            # do something with the data

    Function calls on GroupBy, if not specially implemented, "dispatch" to the
    grouped data. So if you group a DataFrame and wish to invoke the std()
    method on each group, you can simply do:

    ::

        df.groupby(mapper).std()

    rather than

    ::

        df.groupby(mapper).aggregate(np.std)

    You can pass arguments to these "wrapped" functions, too.

    See the online documentation for full exposition on these topics and much
    more
    """

    _grouper: ops.BaseGrouper
    as_index: bool

    @final
    def __init__(
        self,
        obj: NDFrameT,
        keys: _KeysArgType | None = None,
        axis: Axis = 0,
        level: IndexLabel | None = None,
        grouper: ops.BaseGrouper | None = None,
        exclusions: frozenset[Hashable] | None = None,
        selection: IndexLabel | None = None,
        as_index: bool = True,
        sort: bool = True,
        group_keys: bool = True,
        observed: bool | lib.NoDefault = lib.no_default,
        dropna: bool = True,
    ) -> None:
        self._selection = selection

        assert isinstance(obj, NDFrame), type(obj)

        self.level = level

        if not as_index:
            if axis != 0:
                raise ValueError("as_index=False only valid for axis=0")

        self.as_index = as_index
        self.keys = keys
        self.sort = sort
        self.group_keys = group_keys
        self.dropna = dropna

        if grouper is None:
            grouper, exclusions, obj = get_grouper(
                obj,
                keys,
                axis=axis,
                level=level,
                sort=sort,
                observed=False if observed is lib.no_default else observed,
                dropna=self.dropna,
            )

        if observed is lib.no_default:
            if any(ping._passed_categorical for ping in grouper.groupings):
                warnings.warn(
                    "The default of observed=False is deprecated and will be changed "
                    "to True in a future version of pandas. Pass observed=False to "
                    "retain current behavior or observed=True to adopt the future "
                    "default and silence this warning.",
                    FutureWarning,
                    stacklevel=find_stack_level(),
                )
            observed = False
        self.observed = observed

        self.obj = obj
        self.axis = obj._get_axis_number(axis)
        self._grouper = grouper
        self.exclusions = frozenset(exclusions) if exclusions else frozenset()

    def __getattr__(self, attr: str):
        if attr in self._internal_names_set:
            return object.__getattribute__(self, attr)
        if attr in self.obj:
            return self[attr]

        raise AttributeError(
            f"'{type(self).__name__}' object has no attribute '{attr}'"
        )

    @final
    def _deprecate_axis(self, axis: int, name: str) -> None:
        if axis == 1:
            warnings.warn(
                f"{type(self).__name__}.{name} with axis=1 is deprecated and "
                "will be removed in a future version. Operate on the un-grouped "
                "DataFrame instead",
                FutureWarning,
                stacklevel=find_stack_level(),
            )
        else:
            warnings.warn(
                f"The 'axis' keyword in {type(self).__name__}.{name} is deprecated "
                "and will be removed in a future version. "
                "Call without passing 'axis' instead.",
                FutureWarning,
                stacklevel=find_stack_level(),
            )

    @final
    def _op_via_apply(self, name: str, *args, **kwargs):
        """Compute the result of an operation by using GroupBy's apply."""
        f = getattr(type(self._obj_with_exclusions), name)
        sig = inspect.signature(f)

        if "axis" in kwargs and kwargs["axis"] is not lib.no_default:
            axis = self.obj._get_axis_number(kwargs["axis"])
            self._deprecate_axis(axis, name)
        elif "axis" in kwargs:
            # exclude skew here because that was already defaulting to lib.no_default
            #  before this deprecation was instituted
            if name == "skew":
                pass
            elif name == "fillna":
                # maintain the behavior from before the deprecation
                kwargs["axis"] = None
            else:
                kwargs["axis"] = 0

        # a little trickery for aggregation functions that need an axis
        # argument
        if "axis" in sig.parameters:
            if kwargs.get("axis", None) is None or kwargs.get("axis") is lib.no_default:
                kwargs["axis"] = self.axis

        def curried(x):
            return f(x, *args, **kwargs)

        # preserve the name so we can detect it when calling plot methods,
        # to avoid duplicates
        curried.__name__ = name

        # special case otherwise extra plots are created when catching the
        # exception below
        if name in base.plotting_methods:
            return self._python_apply_general(curried, self._selected_obj)

        is_transform = name in base.transformation_kernels
        result = self._python_apply_general(
            curried,
            self._obj_with_exclusions,
            is_transform=is_transform,
            not_indexed_same=not is_transform,
        )

        if self._grouper.has_dropped_na and is_transform:
            # result will have dropped rows due to nans, fill with null
            # and ensure index is ordered same as the input
            result = self._set_result_index_ordered(result)
        return result

    # -----------------------------------------------------------------
    # Dispatch/Wrapping

    @final
    def _concat_objects(
        self,
        values,
        not_indexed_same: bool = False,
        is_transform: bool = False,
    ):
        from pandas.core.reshape.concat import concat

        if self.group_keys and not is_transform:
            if self.as_index:
                # possible MI return case
                group_keys = self._grouper.result_index
                group_levels = self._grouper.levels
                group_names = self._grouper.names

                result = concat(
                    values,
                    axis=self.axis,
                    keys=group_keys,
                    levels=group_levels,
                    names=group_names,
                    sort=False,
                )
            else:
                # GH5610, returns a MI, with the first level being a
                # range index
                keys = list(range(len(values)))
                result = concat(values, axis=self.axis, keys=keys)

        elif not not_indexed_same:
            result = concat(values, axis=self.axis)

            ax = self._selected_obj._get_axis(self.axis)
            if self.dropna:
                labels = self._grouper.group_info[0]
                mask = labels != -1
                ax = ax[mask]

            # this is a very unfortunate situation
            # we can't use reindex to restore the original order
            # when the ax has duplicates
            # so we resort to this
            # GH 14776, 30667
            # TODO: can we reuse e.g. _reindex_non_unique?
            if ax.has_duplicates and not result.axes[self.axis].equals(ax):
                # e.g. test_category_order_transformer
                target = algorithms.unique1d(ax._values)
                indexer, _ = result.index.get_indexer_non_unique(target)
                result = result.take(indexer, axis=self.axis)
            else:
                result = result.reindex(ax, axis=self.axis, copy=False)

        else:
            result = concat(values, axis=self.axis)

        if self.obj.ndim == 1:
            name = self.obj.name
        elif is_hashable(self._selection):
            name = self._selection
        else:
            name = None

        if isinstance(result, Series) and name is not None:
            result.name = name

        return result

    @final
    def _set_result_index_ordered(
        self, result: OutputFrameOrSeries
    ) -> OutputFrameOrSeries:
        # set the result index on the passed values object and
        # return the new object, xref 8046

        obj_axis = self.obj._get_axis(self.axis)

        if self._grouper.is_monotonic and not self._grouper.has_dropped_na:
            # shortcut if we have an already ordered grouper
            result = result.set_axis(obj_axis, axis=self.axis, copy=False)
            return result

        # row order is scrambled => sort the rows by position in original index
        original_positions = Index(self._grouper.result_ilocs())
        result = result.set_axis(original_positions, axis=self.axis, copy=False)
        result = result.sort_index(axis=self.axis)
        if self._grouper.has_dropped_na:
            # Add back in any missing rows due to dropna - index here is integral
            # with values referring to the row of the input so can use RangeIndex
            result = result.reindex(RangeIndex(len(obj_axis)), axis=self.axis)
        result = result.set_axis(obj_axis, axis=self.axis, copy=False)

        return result

    @final
    def _insert_inaxis_grouper(self, result: Series | DataFrame) -> DataFrame:
        if isinstance(result, Series):
            result = result.to_frame()

        # zip in reverse so we can always insert at loc 0
        columns = result.columns
        for name, lev, in_axis in zip(
            reversed(self._grouper.names),
            reversed(self._grouper.get_group_levels()),
            reversed([grp.in_axis for grp in self._grouper.groupings]),
        ):
            # GH #28549
            # When using .apply(-), name will be in columns already
            if name not in columns:
                if in_axis:
                    result.insert(0, name, lev)
                else:
                    msg = (
                        "A grouping was used that is not in the columns of the "
                        "DataFrame and so was excluded from the result. This grouping "
                        "will be included in a future version of pandas. Add the "
                        "grouping as a column of the DataFrame to silence this warning."
                    )
                    warnings.warn(
                        message=msg,
                        category=FutureWarning,
                        stacklevel=find_stack_level(),
                    )

        return result

    @final
    def _maybe_transpose_result(self, result: NDFrameT) -> NDFrameT:
        if self.axis == 1:
            # Only relevant for DataFrameGroupBy, no-op for SeriesGroupBy
            result = result.T
            if result.index.equals(self.obj.index):
                # Retain e.g. DatetimeIndex/TimedeltaIndex freq
                # e.g. test_groupby_crash_on_nunique
                result.index = self.obj.index.copy()
        return result

    @final
    def _wrap_aggregated_output(
        self,
        result: Series | DataFrame,
        qs: npt.NDArray[np.float64] | None = None,
    ):
        """
        Wraps the output of GroupBy aggregations into the expected result.

        Parameters
        ----------
        result : Series, DataFrame

        Returns
        -------
        Series or DataFrame
        """
        # ATM we do not get here for SeriesGroupBy; when we do, we will
        #  need to require that result.name already match self.obj.name

        if not self.as_index:
            # `not self.as_index` is only relevant for DataFrameGroupBy,
            #   enforced in __init__
            result = self._insert_inaxis_grouper(result)
            result = result._consolidate()
            index = Index(range(self._grouper.ngroups))

        else:
            index = self._grouper.result_index

        if qs is not None:
            # We get here with len(qs) != 1 and not self.as_index
            #  in test_pass_args_kwargs
            index = _insert_quantile_level(index, qs)

        result.index = index

        # error: Argument 1 to "_maybe_transpose_result" of "GroupBy" has
        # incompatible type "Union[Series, DataFrame]"; expected "NDFrameT"
        res = self._maybe_transpose_result(result)  # type: ignore[arg-type]
        return self._reindex_output(res, qs=qs)

    def _wrap_applied_output(
        self,
        data,
        values: list,
        not_indexed_same: bool = False,
        is_transform: bool = False,
    ):
        raise AbstractMethodError(self)

    # -----------------------------------------------------------------
    # numba

    @final
    def _numba_prep(self, data: DataFrame):
        ids, _, ngroups = self._grouper.group_info
        sorted_index = self._grouper._sort_idx
        sorted_ids = self._grouper._sorted_ids

        sorted_data = data.take(sorted_index, axis=self.axis).to_numpy()
        # GH 46867
        index_data = data.index
        if isinstance(index_data, MultiIndex):
            if len(self._grouper.groupings) > 1:
                raise NotImplementedError(
                    "Grouping with more than 1 grouping labels and "
                    "a MultiIndex is not supported with engine='numba'"
                )
            group_key = self._grouper.groupings[0].name
            index_data = index_data.get_level_values(group_key)
        sorted_index_data = index_data.take(sorted_index).to_numpy()

        starts, ends = lib.generate_slices(sorted_ids, ngroups)
        return (
            starts,
            ends,
            sorted_index_data,
            sorted_data,
        )

    def _numba_agg_general(
        self,
        func: Callable,
        dtype_mapping: dict[np.dtype, Any],
        engine_kwargs: dict[str, bool] | None,
        **aggregator_kwargs,
    ):
        """
        Perform groupby with a standard numerical aggregation function (e.g. mean)
        with Numba.
        """
        if not self.as_index:
            raise NotImplementedError(
                "as_index=False is not supported. Use .reset_index() instead."
            )
        if self.axis == 1:
            raise NotImplementedError("axis=1 is not supported.")

        data = self._obj_with_exclusions
        df = data if data.ndim == 2 else data.to_frame()

        aggregator = executor.generate_shared_aggregator(
            func,
            dtype_mapping,
            True,  # is_grouped_kernel
            **get_jit_arguments(engine_kwargs),
        )
        # Pass group ids to kernel directly if it can handle it
        # (This is faster since it doesn't require a sort)
        ids, _, _ = self._grouper.group_info
        ngroups = self._grouper.ngroups

        res_mgr = df._mgr.apply(
            aggregator, labels=ids, ngroups=ngroups, **aggregator_kwargs
        )
        res_mgr.axes[1] = self._grouper.result_index
        result = df._constructor_from_mgr(res_mgr, axes=res_mgr.axes)

        if data.ndim == 1:
            result = result.squeeze("columns")
            result.name = data.name
        else:
            result.columns = data.columns
        return result

    @final
    def _transform_with_numba(self, func, *args, engine_kwargs=None, **kwargs):
        """
        Perform groupby transform routine with the numba engine.

        This routine mimics the data splitting routine of the DataSplitter class
        to generate the indices of each group in the sorted data and then passes the
        data and indices into a Numba jitted function.
        """
        data = self._obj_with_exclusions
        df = data if data.ndim == 2 else data.to_frame()

        starts, ends, sorted_index, sorted_data = self._numba_prep(df)
        numba_.validate_udf(func)
        numba_transform_func = numba_.generate_numba_transform_func(
            func, **get_jit_arguments(engine_kwargs, kwargs)
        )
        result = numba_transform_func(
            sorted_data,
            sorted_index,
            starts,
            ends,
            len(df.columns),
            *args,
        )
        # result values needs to be resorted to their original positions since we
        # evaluated the data sorted by group
        result = result.take(np.argsort(sorted_index), axis=0)
        index = data.index
        if data.ndim == 1:
            result_kwargs = {"name": data.name}
            result = result.ravel()
        else:
            result_kwargs = {"columns": data.columns}
        return data._constructor(result, index=index, **result_kwargs)

    @final
    def _aggregate_with_numba(self, func, *args, engine_kwargs=None, **kwargs):
        """
        Perform groupby aggregation routine with the numba engine.

        This routine mimics the data splitting routine of the DataSplitter class
        to generate the indices of each group in the sorted data and then passes the
        data and indices into a Numba jitted function.
        """
        data = self._obj_with_exclusions
        df = data if data.ndim == 2 else data.to_frame()

        starts, ends, sorted_index, sorted_data = self._numba_prep(df)
        numba_.validate_udf(func)
        numba_agg_func = numba_.generate_numba_agg_func(
            func, **get_jit_arguments(engine_kwargs, kwargs)
        )
        result = numba_agg_func(
            sorted_data,
            sorted_index,
            starts,
            ends,
            len(df.columns),
            *args,
        )
        index = self._grouper.result_index
        if data.ndim == 1:
            result_kwargs = {"name": data.name}
            result = result.ravel()
        else:
            result_kwargs = {"columns": data.columns}
        res = data._constructor(result, index=index, **result_kwargs)
        if not self.as_index:
            res = self._insert_inaxis_grouper(res)
            res.index = default_index(len(res))
        return res

    # -----------------------------------------------------------------
    # apply/agg/transform

    @Appender(
        _apply_docs["template"].format(
            input="dataframe", examples=_apply_docs["dataframe_examples"]
        )
    )
    def apply(self, func, *args, include_groups: bool = True, **kwargs) -> NDFrameT:
        orig_func = func
        func = com.is_builtin_func(func)
        if orig_func != func:
            alias = com._builtin_table_alias[orig_func]
            warn_alias_replacement(self, orig_func, alias)

        if isinstance(func, str):
            if hasattr(self, func):
                res = getattr(self, func)
                if callable(res):
                    return res(*args, **kwargs)
                elif args or kwargs:
                    raise ValueError(f"Cannot pass arguments to property {func}")
                return res

            else:
                raise TypeError(f"apply func should be callable, not '{func}'")

        elif args or kwargs:
            if callable(func):

                @wraps(func)
                def f(g):
                    return func(g, *args, **kwargs)

            else:
                raise ValueError(
                    "func must be a callable if args or kwargs are supplied"
                )
        else:
            f = func

        if not include_groups:
            return self._python_apply_general(f, self._obj_with_exclusions)

        # ignore SettingWithCopy here in case the user mutates
        with option_context("mode.chained_assignment", None):
            try:
                result = self._python_apply_general(f, self._selected_obj)
                if (
                    not isinstance(self.obj, Series)
                    and self._selection is None
                    and self._selected_obj.shape != self._obj_with_exclusions.shape
                ):
                    warnings.warn(
                        message=_apply_groupings_depr.format(
                            type(self).__name__, "apply"
                        ),
                        category=FutureWarning,
                        stacklevel=find_stack_level(),
                    )
            except TypeError:
                # gh-20949
                # try again, with .apply acting as a filtering
                # operation, by excluding the grouping column
                # This would normally not be triggered
                # except if the udf is trying an operation that
                # fails on *some* columns, e.g. a numeric operation
                # on a string grouper column

                return self._python_apply_general(f, self._obj_with_exclusions)

        return result

    @final
    def _python_apply_general(
        self,
        f: Callable,
        data: DataFrame | Series,
        not_indexed_same: bool | None = None,
        is_transform: bool = False,
        is_agg: bool = False,
    ) -> NDFrameT:
        """
        Apply function f in python space

        Parameters
        ----------
        f : callable
            Function to apply
        data : Series or DataFrame
            Data to apply f to
        not_indexed_same: bool, optional
            When specified, overrides the value of not_indexed_same. Apply behaves
            differently when the result index is equal to the input index, but
            this can be coincidental leading to value-dependent behavior.
        is_transform : bool, default False
            Indicator for whether the function is actually a transform
            and should not have group keys prepended.
        is_agg : bool, default False
            Indicator for whether the function is an aggregation. When the
            result is empty, we don't want to warn for this case.
            See _GroupBy._python_agg_general.

        Returns
        -------
        Series or DataFrame
            data after applying f
        """
        values, mutated = self._grouper.apply_groupwise(f, data, self.axis)
        if not_indexed_same is None:
            not_indexed_same = mutated

        return self._wrap_applied_output(
            data,
            values,
            not_indexed_same,
            is_transform,
        )

    @final
    def _agg_general(
        self,
        numeric_only: bool = False,
        min_count: int = -1,
        *,
        alias: str,
        npfunc: Callable | None = None,
        **kwargs,
    ):
        result = self._cython_agg_general(
            how=alias,
            alt=npfunc,
            numeric_only=numeric_only,
            min_count=min_count,
            **kwargs,
        )
        return result.__finalize__(self.obj, method="groupby")

    def _agg_py_fallback(
        self, how: str, values: ArrayLike, ndim: int, alt: Callable
    ) -> ArrayLike:
        """
        Fallback to pure-python aggregation if _cython_operation raises
        NotImplementedError.
        """
        # We get here with a) EADtypes and b) object dtype
        assert alt is not None

        if values.ndim == 1:
            # For DataFrameGroupBy we only get here with ExtensionArray
            ser = Series(values, copy=False)
        else:
            # We only get here with values.dtype == object
            df = DataFrame(values.T, dtype=values.dtype)
            # bc we split object blocks in grouped_reduce, we have only 1 col
            # otherwise we'd have to worry about block-splitting GH#39329
            assert df.shape[1] == 1
            # Avoid call to self.values that can occur in DataFrame
            #  reductions; see GH#28949
            ser = df.iloc[:, 0]

        # We do not get here with UDFs, so we know that our dtype
        #  should always be preserved by the implemented aggregations
        # TODO: Is this exactly right; see WrappedCythonOp get_result_dtype?
        try:
            res_values = self._grouper.agg_series(ser, alt, preserve_dtype=True)
        except Exception as err:
            msg = f"agg function failed [how->{how},dtype->{ser.dtype}]"
            # preserve the kind of exception that raised
            raise type(err)(msg) from err

        dtype = ser.dtype
        if dtype == object:
            res_values = res_values.astype(object, copy=False)
        elif is_string_dtype(dtype):
            # mypy doesn't infer dtype is an ExtensionDtype
            string_array_cls = dtype.construct_array_type()  # type: ignore[union-attr]
            res_values = string_array_cls._from_sequence(res_values, dtype=dtype)

        # If we are DataFrameGroupBy and went through a SeriesGroupByPath
        # then we need to reshape
        # GH#32223 includes case with IntegerArray values, ndarray res_values
        # test_groupby_duplicate_columns with object dtype values
        return ensure_block_shape(res_values, ndim=ndim)

    @final
    def _cython_agg_general(
        self,
        how: str,
        alt: Callable | None = None,
        numeric_only: bool = False,
        min_count: int = -1,
        **kwargs,
    ):
        # Note: we never get here with how="ohlc" for DataFrameGroupBy;
        #  that goes through SeriesGroupBy

        data = self._get_data_to_aggregate(numeric_only=numeric_only, name=how)

        def array_func(values: ArrayLike) -> ArrayLike:
            try:
                result = self._grouper._cython_operation(
                    "aggregate",
                    values,
                    how,
                    axis=data.ndim - 1,
                    min_count=min_count,
                    **kwargs,
                )
            except NotImplementedError:
                # generally if we have numeric_only=False
                # and non-applicable functions
                # try to python agg
                # TODO: shouldn't min_count matter?
                # TODO: avoid special casing SparseArray here
                if how in ["any", "all"] and isinstance(values, SparseArray):
                    pass
                elif alt is None or how in ["any", "all", "std", "sem"]:
                    raise  # TODO: re-raise as TypeError?  should not be reached
            else:
                return result

            assert alt is not None
            result = self._agg_py_fallback(how, values, ndim=data.ndim, alt=alt)
            return result

        new_mgr = data.grouped_reduce(array_func)
        res = self._wrap_agged_manager(new_mgr)
        if how in ["idxmin", "idxmax"]:
            res = self._wrap_idxmax_idxmin(res)
        out = self._wrap_aggregated_output(res)
        if self.axis == 1:
            out = out.infer_objects(copy=False)
        return out

    def _cython_transform(
        self, how: str, numeric_only: bool = False, axis: AxisInt = 0, **kwargs
    ):
        raise AbstractMethodError(self)

    @final
    def _transform(self, func, *args, engine=None, engine_kwargs=None, **kwargs):
        # optimized transforms
        orig_func = func
        func = com.get_cython_func(func) or func
        if orig_func != func:
            warn_alias_replacement(self, orig_func, func)

        if not isinstance(func, str):
            return self._transform_general(func, engine, engine_kwargs, *args, **kwargs)

        elif func not in base.transform_kernel_allowlist:
            msg = f"'{func}' is not a valid function name for transform(name)"
            raise ValueError(msg)
        elif func in base.cythonized_kernels or func in base.transformation_kernels:
            # cythonized transform or canned "agg+broadcast"
            if engine is not None:
                kwargs["engine"] = engine
                kwargs["engine_kwargs"] = engine_kwargs
            return getattr(self, func)(*args, **kwargs)

        else:
            # i.e. func in base.reduction_kernels

            # GH#30918 Use _transform_fast only when we know func is an aggregation
            # If func is a reduction, we need to broadcast the
            # result to the whole group. Compute func result
            # and deal with possible broadcasting below.
            with com.temp_setattr(self, "as_index", True):
                # GH#49834 - result needs groups in the index for
                # _wrap_transform_fast_result
                if func in ["idxmin", "idxmax"]:
                    func = cast(Literal["idxmin", "idxmax"], func)
                    result = self._idxmax_idxmin(func, True, *args, **kwargs)
                else:
                    if engine is not None:
                        kwargs["engine"] = engine
                        kwargs["engine_kwargs"] = engine_kwargs
                    result = getattr(self, func)(*args, **kwargs)

            return self._wrap_transform_fast_result(result)

    @final
    def _wrap_transform_fast_result(self, result: NDFrameT) -> NDFrameT:
        """
        Fast transform path for aggregations.
        """
        obj = self._obj_with_exclusions

        # for each col, reshape to size of original frame by take operation
        ids, _, _ = self._grouper.group_info
        result = result.reindex(self._grouper.result_index, axis=self.axis, copy=False)

        if self.obj.ndim == 1:
            # i.e. SeriesGroupBy
            out = algorithms.take_nd(result._values, ids)
            output = obj._constructor(out, index=obj.index, name=obj.name)
        else:
            # `.size()` gives Series output on DataFrame input, need axis 0
            axis = 0 if result.ndim == 1 else self.axis
            # GH#46209
            # Don't convert indices: negative indices need to give rise
            # to null values in the result
            new_ax = result.axes[axis].take(ids)
            output = result._reindex_with_indexers(
                {axis: (new_ax, ids)}, allow_dups=True, copy=False
            )
            output = output.set_axis(obj._get_axis(self.axis), axis=axis)
        return output

    # -----------------------------------------------------------------
    # Utilities

    @final
    def _apply_filter(self, indices, dropna):
        if len(indices) == 0:
            indices = np.array([], dtype="int64")
        else:
            indices = np.sort(np.concatenate(indices))
        if dropna:
            filtered = self._selected_obj.take(indices, axis=self.axis)
        else:
            mask = np.empty(len(self._selected_obj.index), dtype=bool)
            mask.fill(False)
            mask[indices.astype(int)] = True
            # mask fails to broadcast when passed to where; broadcast manually.
            mask = np.tile(mask, list(self._selected_obj.shape[1:]) + [1]).T
            filtered = self._selected_obj.where(mask)  # Fill with NaNs.
        return filtered

    @final
    def _cumcount_array(self, ascending: bool = True) -> np.ndarray:
        """
        Parameters
        ----------
        ascending : bool, default True
            If False, number in reverse, from length of group - 1 to 0.

        Notes
        -----
        this is currently implementing sort=False
        (though the default is sort=True) for groupby in general
        """
        ids, _, ngroups = self._grouper.group_info
        sorter = get_group_index_sorter(ids, ngroups)
        ids, count = ids[sorter], len(ids)

        if count == 0:
            return np.empty(0, dtype=np.int64)

        run = np.r_[True, ids[:-1] != ids[1:]]
        rep = np.diff(np.r_[np.nonzero(run)[0], count])
        out = (~run).cumsum()

        if ascending:
            out -= np.repeat(out[run], rep)
        else:
            out = np.repeat(out[np.r_[run[1:], True]], rep) - out

        if self._grouper.has_dropped_na:
            out = np.where(ids == -1, np.nan, out.astype(np.float64, copy=False))
        else:
            out = out.astype(np.int64, copy=False)

        rev = np.empty(count, dtype=np.intp)
        rev[sorter] = np.arange(count, dtype=np.intp)
        return out[rev]

    # -----------------------------------------------------------------

    @final
    @property
    def _obj_1d_constructor(self) -> Callable:
        # GH28330 preserve subclassed Series/DataFrames
        if isinstance(self.obj, DataFrame):
            return self.obj._constructor_sliced
        assert isinstance(self.obj, Series)
        return self.obj._constructor

    @final
    @Substitution(name="groupby")
    @Substitution(see_also=_common_see_also)
    def any(self, skipna: bool = True) -> NDFrameT:
        """
        Return True if any value in the group is truthful, else False.

        Parameters
        ----------
        skipna : bool, default True
            Flag to ignore nan values during truth testing.

        Returns
        -------
        Series or DataFrame
            DataFrame or Series of boolean values, where a value is True if any element
            is True within its respective group, False otherwise.
        %(see_also)s
        Examples
        --------
        For SeriesGroupBy:

        >>> lst = ['a', 'a', 'b']
        >>> ser = pd.Series([1, 2, 0], index=lst)
        >>> ser
        a    1
        a    2
        b    0
        dtype: int64
        >>> ser.groupby(level=0).any()
        a     True
        b    False
        dtype: bool

        For DataFrameGroupBy:

        >>> data = [[1, 0, 3], [1, 0, 6], [7, 1, 9]]
        >>> df = pd.DataFrame(data, columns=["a", "b", "c"],
        ...                   index=["ostrich", "penguin", "parrot"])
        >>> df
                 a  b  c
        ostrich  1  0  3
        penguin  1  0  6
        parrot   7  1  9
        >>> df.groupby(by=["a"]).any()
               b      c
        a
        1  False   True
        7   True   True
        """
        return self._cython_agg_general(
            "any",
            alt=lambda x: Series(x, copy=False).any(skipna=skipna),
            skipna=skipna,
        )

    @final
    @Substitution(name="groupby")
    @Substitution(see_also=_common_see_also)
    def all(self, skipna: bool = True) -> NDFrameT:
        """
        Return True if all values in the group are truthful, else False.

        Parameters
        ----------
        skipna : bool, default True
            Flag to ignore nan values during truth testing.

        Returns
        -------
        Series or DataFrame
            DataFrame or Series of boolean values, where a value is True if all elements
            are True within its respective group, False otherwise.
        %(see_also)s
        Examples
        --------

        For SeriesGroupBy:

        >>> lst = ['a', 'a', 'b']
        >>> ser = pd.Series([1, 2, 0], index=lst)
        >>> ser
        a    1
        a    2
        b    0
        dtype: int64
        >>> ser.groupby(level=0).all()
        a     True
        b    False
        dtype: bool

        For DataFrameGroupBy:

        >>> data = [[1, 0, 3], [1, 5, 6], [7, 8, 9]]
        >>> df = pd.DataFrame(data, columns=["a", "b", "c"],
        ...                   index=["ostrich", "penguin", "parrot"])
        >>> df
                 a  b  c
        ostrich  1  0  3
        penguin  1  5  6
        parrot   7  8  9
        >>> df.groupby(by=["a"]).all()
               b      c
        a
        1  False   True
        7   True   True
        """
        return self._cython_agg_general(
            "all",
            alt=lambda x: Series(x, copy=False).all(skipna=skipna),
            skipna=skipna,
        )

    @final
    @Substitution(name="groupby")
    @Substitution(see_also=_common_see_also)
    def count(self) -> NDFrameT:
        """
        Compute count of group, excluding missing values.

        Returns
        -------
        Series or DataFrame
            Count of values within each group.
        %(see_also)s
        Examples
        --------
        For SeriesGroupBy:

        >>> lst = ['a', 'a', 'b']
        >>> ser = pd.Series([1, 2, np.nan], index=lst)
        >>> ser
        a    1.0
        a    2.0
        b    NaN
        dtype: float64
        >>> ser.groupby(level=0).count()
        a    2
        b    0
        dtype: int64

        For DataFrameGroupBy:

        >>> data = [[1, np.nan, 3], [1, np.nan, 6], [7, 8, 9]]
        >>> df = pd.DataFrame(data, columns=["a", "b", "c"],
        ...                   index=["cow", "horse", "bull"])
        >>> df
                a	  b	c
        cow     1	NaN	3
        horse	1	NaN	6
        bull	7	8.0	9
        >>> df.groupby("a").count()
            b   c
        a
        1   0   2
        7   1   1

        For Resampler:

        >>> ser = pd.Series([1, 2, 3, 4], index=pd.DatetimeIndex(
        ...                 ['2023-01-01', '2023-01-15', '2023-02-01', '2023-02-15']))
        >>> ser
        2023-01-01    1
        2023-01-15    2
        2023-02-01    3
        2023-02-15    4
        dtype: int64
        >>> ser.resample('MS').count()
        2023-01-01    2
        2023-02-01    2
        Freq: MS, dtype: int64
        """
        data = self._get_data_to_aggregate()
        ids, _, ngroups = self._grouper.group_info
        mask = ids != -1

        is_series = data.ndim == 1

        def hfunc(bvalues: ArrayLike) -> ArrayLike:
            # TODO(EA2D): reshape would not be necessary with 2D EAs
            if bvalues.ndim == 1:
                # EA
                masked = mask & ~isna(bvalues).reshape(1, -1)
            else:
                masked = mask & ~isna(bvalues)

            counted = lib.count_level_2d(masked, labels=ids, max_bin=ngroups)
            if isinstance(bvalues, BaseMaskedArray):
                return IntegerArray(
                    counted[0], mask=np.zeros(counted.shape[1], dtype=np.bool_)
                )
            elif isinstance(bvalues, ArrowExtensionArray) and not isinstance(
                bvalues.dtype, StringDtype
            ):
                dtype = pandas_dtype("int64[pyarrow]")
                return type(bvalues)._from_sequence(counted[0], dtype=dtype)
            if is_series:
                assert counted.ndim == 2
                assert counted.shape[0] == 1
                return counted[0]
            return counted

        new_mgr = data.grouped_reduce(hfunc)
        new_obj = self._wrap_agged_manager(new_mgr)

        # If we are grouping on categoricals we want unobserved categories to
        # return zero, rather than the default of NaN which the reindexing in
        # _wrap_aggregated_output() returns. GH 35028
        # e.g. test_dataframe_groupby_on_2_categoricals_when_observed_is_false
        with com.temp_setattr(self, "observed", True):
            result = self._wrap_aggregated_output(new_obj)

        return self._reindex_output(result, fill_value=0)

    @final
    @Substitution(name="groupby")
    @Substitution(see_also=_common_see_also)
    def mean(
        self,
        numeric_only: bool = False,
        engine: Literal["cython", "numba"] | None = None,
        engine_kwargs: dict[str, bool] | None = None,
    ):
        """
        Compute mean of groups, excluding missing values.

        Parameters
        ----------
        numeric_only : bool, default False
            Include only float, int, boolean columns.

            .. versionchanged:: 2.0.0

                numeric_only no longer accepts ``None`` and defaults to ``False``.

        engine : str, default None
            * ``'cython'`` : Runs the operation through C-extensions from cython.
            * ``'numba'`` : Runs the operation through JIT compiled code from numba.
            * ``None`` : Defaults to ``'cython'`` or globally setting
              ``compute.use_numba``

            .. versionadded:: 1.4.0

        engine_kwargs : dict, default None
            * For ``'cython'`` engine, there are no accepted ``engine_kwargs``
            * For ``'numba'`` engine, the engine can accept ``nopython``, ``nogil``
              and ``parallel`` dictionary keys. The values must either be ``True`` or
              ``False``. The default ``engine_kwargs`` for the ``'numba'`` engine is
              ``{{'nopython': True, 'nogil': False, 'parallel': False}}``

            .. versionadded:: 1.4.0

        Returns
        -------
        pandas.Series or pandas.DataFrame
        %(see_also)s
        Examples
        --------
        >>> df = pd.DataFrame({'A': [1, 1, 2, 1, 2],
        ...                    'B': [np.nan, 2, 3, 4, 5],
        ...                    'C': [1, 2, 1, 1, 2]}, columns=['A', 'B', 'C'])

        Groupby one column and return the mean of the remaining columns in
        each group.

        >>> df.groupby('A').mean()
             B         C
        A
        1  3.0  1.333333
        2  4.0  1.500000

        Groupby two columns and return the mean of the remaining column.

        >>> df.groupby(['A', 'B']).mean()
                 C
        A B
        1 2.0  2.0
          4.0  1.0
        2 3.0  1.0
          5.0  2.0

        Groupby one column and return the mean of only particular column in
        the group.

        >>> df.groupby('A')['B'].mean()
        A
        1    3.0
        2    4.0
        Name: B, dtype: float64
        """

        if maybe_use_numba(engine):
            from pandas.core._numba.kernels import grouped_mean

            return self._numba_agg_general(
                grouped_mean,
                executor.float_dtype_mapping,
                engine_kwargs,
                min_periods=0,
            )
        else:
            result = self._cython_agg_general(
                "mean",
                alt=lambda x: Series(x, copy=False).mean(numeric_only=numeric_only),
                numeric_only=numeric_only,
            )
            return result.__finalize__(self.obj, method="groupby")

    @final
    def median(self, numeric_only: bool = False) -> NDFrameT:
        """
        Compute median of groups, excluding missing values.

        For multiple groupings, the result index will be a MultiIndex

        Parameters
        ----------
        numeric_only : bool, default False
            Include only float, int, boolean columns.

            .. versionchanged:: 2.0.0

                numeric_only no longer accepts ``None`` and defaults to False.

        Returns
        -------
        Series or DataFrame
            Median of values within each group.

        Examples
        --------
        For SeriesGroupBy:

        >>> lst = ['a', 'a', 'a', 'b', 'b', 'b']
        >>> ser = pd.Series([7, 2, 8, 4, 3, 3], index=lst)
        >>> ser
        a     7
        a     2
        a     8
        b     4
        b     3
        b     3
        dtype: int64
        >>> ser.groupby(level=0).median()
        a    7.0
        b    3.0
        dtype: float64

        For DataFrameGroupBy:

        >>> data = {'a': [1, 3, 5, 7, 7, 8, 3], 'b': [1, 4, 8, 4, 4, 2, 1]}
        >>> df = pd.DataFrame(data, index=['dog', 'dog', 'dog',
        ...                   'mouse', 'mouse', 'mouse', 'mouse'])
        >>> df
                 a  b
          dog    1  1
          dog    3  4
          dog    5  8
        mouse    7  4
        mouse    7  4
        mouse    8  2
        mouse    3  1
        >>> df.groupby(level=0).median()
                 a    b
        dog    3.0  4.0
        mouse  7.0  3.0

        For Resampler:

        >>> ser = pd.Series([1, 2, 3, 3, 4, 5],
        ...                 index=pd.DatetimeIndex(['2023-01-01',
        ...                                         '2023-01-10',
        ...                                         '2023-01-15',
        ...                                         '2023-02-01',
        ...                                         '2023-02-10',
        ...                                         '2023-02-15']))
        >>> ser.resample('MS').median()
        2023-01-01    2.0
        2023-02-01    4.0
        Freq: MS, dtype: float64
        """
        result = self._cython_agg_general(
            "median",
            alt=lambda x: Series(x, copy=False).median(numeric_only=numeric_only),
            numeric_only=numeric_only,
        )
        return result.__finalize__(self.obj, method="groupby")

    @final
    @Substitution(name="groupby")
    @Substitution(see_also=_common_see_also)
    def std(
        self,
        ddof: int = 1,
        engine: Literal["cython", "numba"] | None = None,
        engine_kwargs: dict[str, bool] | None = None,
        numeric_only: bool = False,
    ):
        """
        Compute standard deviation of groups, excluding missing values.

        For multiple groupings, the result index will be a MultiIndex.

        Parameters
        ----------
        ddof : int, default 1
            Degrees of freedom.

        engine : str, default None
            * ``'cython'`` : Runs the operation through C-extensions from cython.
            * ``'numba'`` : Runs the operation through JIT compiled code from numba.
            * ``None`` : Defaults to ``'cython'`` or globally setting
              ``compute.use_numba``

            .. versionadded:: 1.4.0

        engine_kwargs : dict, default None
            * For ``'cython'`` engine, there are no accepted ``engine_kwargs``
            * For ``'numba'`` engine, the engine can accept ``nopython``, ``nogil``
              and ``parallel`` dictionary keys. The values must either be ``True`` or
              ``False``. The default ``engine_kwargs`` for the ``'numba'`` engine is
              ``{{'nopython': True, 'nogil': False, 'parallel': False}}``

            .. versionadded:: 1.4.0

        numeric_only : bool, default False
            Include only `float`, `int` or `boolean` data.

            .. versionadded:: 1.5.0

            .. versionchanged:: 2.0.0

                numeric_only now defaults to ``False``.

        Returns
        -------
        Series or DataFrame
            Standard deviation of values within each group.
        %(see_also)s
        Examples
        --------
        For SeriesGroupBy:

        >>> lst = ['a', 'a', 'a', 'b', 'b', 'b']
        >>> ser = pd.Series([7, 2, 8, 4, 3, 3], index=lst)
        >>> ser
        a     7
        a     2
        a     8
        b     4
        b     3
        b     3
        dtype: int64
        >>> ser.groupby(level=0).std()
        a    3.21455
        b    0.57735
        dtype: float64

        For DataFrameGroupBy:

        >>> data = {'a': [1, 3, 5, 7, 7, 8, 3], 'b': [1, 4, 8, 4, 4, 2, 1]}
        >>> df = pd.DataFrame(data, index=['dog', 'dog', 'dog',
        ...                   'mouse', 'mouse', 'mouse', 'mouse'])
        >>> df
                 a  b
          dog    1  1
          dog    3  4
          dog    5  8
        mouse    7  4
        mouse    7  4
        mouse    8  2
        mouse    3  1
        >>> df.groupby(level=0).std()
                      a         b
        dog    2.000000  3.511885
        mouse  2.217356  1.500000
        """
        if maybe_use_numba(engine):
            from pandas.core._numba.kernels import grouped_var

            return np.sqrt(
                self._numba_agg_general(
                    grouped_var,
                    executor.float_dtype_mapping,
                    engine_kwargs,
                    min_periods=0,
                    ddof=ddof,
                )
            )
        else:
            return self._cython_agg_general(
                "std",
                alt=lambda x: Series(x, copy=False).std(ddof=ddof),
                numeric_only=numeric_only,
                ddof=ddof,
            )

    @final
    @Substitution(name="groupby")
    @Substitution(see_also=_common_see_also)
    def var(
        self,
        ddof: int = 1,
        engine: Literal["cython", "numba"] | None = None,
        engine_kwargs: dict[str, bool] | None = None,
        numeric_only: bool = False,
    ):
        """
        Compute variance of groups, excluding missing values.

        For multiple groupings, the result index will be a MultiIndex.

        Parameters
        ----------
        ddof : int, default 1
            Degrees of freedom.

        engine : str, default None
            * ``'cython'`` : Runs the operation through C-extensions from cython.
            * ``'numba'`` : Runs the operation through JIT compiled code from numba.
            * ``None`` : Defaults to ``'cython'`` or globally setting
              ``compute.use_numba``

            .. versionadded:: 1.4.0

        engine_kwargs : dict, default None
            * For ``'cython'`` engine, there are no accepted ``engine_kwargs``
            * For ``'numba'`` engine, the engine can accept ``nopython``, ``nogil``
              and ``parallel`` dictionary keys. The values must either be ``True`` or
              ``False``. The default ``engine_kwargs`` for the ``'numba'`` engine is
              ``{{'nopython': True, 'nogil': False, 'parallel': False}}``

            .. versionadded:: 1.4.0

        numeric_only : bool, default False
            Include only `float`, `int` or `boolean` data.

            .. versionadded:: 1.5.0

            .. versionchanged:: 2.0.0

                numeric_only now defaults to ``False``.

        Returns
        -------
        Series or DataFrame
            Variance of values within each group.
        %(see_also)s
        Examples
        --------
        For SeriesGroupBy:

        >>> lst = ['a', 'a', 'a', 'b', 'b', 'b']
        >>> ser = pd.Series([7, 2, 8, 4, 3, 3], index=lst)
        >>> ser
        a     7
        a     2
        a     8
        b     4
        b     3
        b     3
        dtype: int64
        >>> ser.groupby(level=0).var()
        a    10.333333
        b     0.333333
        dtype: float64

        For DataFrameGroupBy:

        >>> data = {'a': [1, 3, 5, 7, 7, 8, 3], 'b': [1, 4, 8, 4, 4, 2, 1]}
        >>> df = pd.DataFrame(data, index=['dog', 'dog', 'dog',
        ...                   'mouse', 'mouse', 'mouse', 'mouse'])
        >>> df
                 a  b
          dog    1  1
          dog    3  4
          dog    5  8
        mouse    7  4
        mouse    7  4
        mouse    8  2
        mouse    3  1
        >>> df.groupby(level=0).var()
                      a          b
        dog    4.000000  12.333333
        mouse  4.916667   2.250000
        """
        if maybe_use_numba(engine):
            from pandas.core._numba.kernels import grouped_var

            return self._numba_agg_general(
                grouped_var,
                executor.float_dtype_mapping,
                engine_kwargs,
                min_periods=0,
                ddof=ddof,
            )
        else:
            return self._cython_agg_general(
                "var",
                alt=lambda x: Series(x, copy=False).var(ddof=ddof),
                numeric_only=numeric_only,
                ddof=ddof,
            )

    @final
    def _value_counts(
        self,
        subset: Sequence[Hashable] | None = None,
        normalize: bool = False,
        sort: bool = True,
        ascending: bool = False,
        dropna: bool = True,
    ) -> DataFrame | Series:
        """
        Shared implementation of value_counts for SeriesGroupBy and DataFrameGroupBy.

        SeriesGroupBy additionally supports a bins argument. See the docstring of
        DataFrameGroupBy.value_counts for a description of arguments.
        """
        if self.axis == 1:
            raise NotImplementedError(
                "DataFrameGroupBy.value_counts only handles axis=0"
            )
        name = "proportion" if normalize else "count"

        df = self.obj
        obj = self._obj_with_exclusions

        in_axis_names = {
            grouping.name for grouping in self._grouper.groupings if grouping.in_axis
        }
        if isinstance(obj, Series):
            _name = obj.name
            keys = [] if _name in in_axis_names else [obj]
        else:
            unique_cols = set(obj.columns)
            if subset is not None:
                subsetted = set(subset)
                clashing = subsetted & set(in_axis_names)
                if clashing:
                    raise ValueError(
                        f"Keys {clashing} in subset cannot be in "
                        "the groupby column keys."
                    )
                doesnt_exist = subsetted - unique_cols
                if doesnt_exist:
                    raise ValueError(
                        f"Keys {doesnt_exist} in subset do not "
                        f"exist in the DataFrame."
                    )
            else:
                subsetted = unique_cols

            keys = [
                # Can't use .values because the column label needs to be preserved
                obj.iloc[:, idx]
                for idx, _name in enumerate(obj.columns)
                if _name not in in_axis_names and _name in subsetted
            ]

        groupings = list(self._grouper.groupings)
        for key in keys:
            grouper, _, _ = get_grouper(
                df,
                key=key,
                axis=self.axis,
                sort=self.sort,
                observed=False,
                dropna=dropna,
            )
            groupings += list(grouper.groupings)

        # Take the size of the overall columns
        gb = df.groupby(
            groupings,
            sort=self.sort,
            observed=self.observed,
            dropna=self.dropna,
        )
        result_series = cast(Series, gb.size())
        result_series.name = name

        # GH-46357 Include non-observed categories
        # of non-grouping columns regardless of `observed`
        if any(
            isinstance(grouping.grouping_vector, (Categorical, CategoricalIndex))
            and not grouping._observed
            for grouping in groupings
        ):
            levels_list = [ping._result_index for ping in groupings]
            multi_index = MultiIndex.from_product(
                levels_list, names=[ping.name for ping in groupings]
            )
            result_series = result_series.reindex(multi_index, fill_value=0)

        if sort:
            # Sort by the values
            result_series = result_series.sort_values(
                ascending=ascending, kind="stable"
            )
        if self.sort:
            # Sort by the groupings
            names = result_series.index.names
            # GH#55951 - Temporarily replace names in case they are integers
            result_series.index.names = range(len(names))
            index_level = list(range(len(self._grouper.groupings)))
            result_series = result_series.sort_index(
                level=index_level, sort_remaining=False
            )
            result_series.index.names = names

        if normalize:
            # Normalize the results by dividing by the original group sizes.
            # We are guaranteed to have the first N levels be the
            # user-requested grouping.
            levels = list(
                range(len(self._grouper.groupings), result_series.index.nlevels)
            )
            indexed_group_size = result_series.groupby(
                result_series.index.droplevel(levels),
                sort=self.sort,
                dropna=self.dropna,
                # GH#43999 - deprecation of observed=False
                observed=False,
            ).transform("sum")
            result_series /= indexed_group_size

            # Handle groups of non-observed categories
            result_series = result_series.fillna(0.0)

        result: Series | DataFrame
        if self.as_index:
            result = result_series
        else:
            # Convert to frame
            index = result_series.index
            columns = com.fill_missing_names(index.names)
            if name in columns:
                raise ValueError(f"Column label '{name}' is duplicate of result column")
            result_series.name = name
            result_series.index = index.set_names(range(len(columns)))
            result_frame = result_series.reset_index()
            orig_dtype = self._grouper.groupings[0].obj.columns.dtype  # type: ignore[union-attr]
            cols = Index(columns, dtype=orig_dtype).insert(len(columns), name)
            result_frame.columns = cols
            result = result_frame
        return result.__finalize__(self.obj, method="value_counts")

    @final
    def sem(self, ddof: int = 1, numeric_only: bool = False) -> NDFrameT:
        """
        Compute standard error of the mean of groups, excluding missing values.

        For multiple groupings, the result index will be a MultiIndex.

        Parameters
        ----------
        ddof : int, default 1
            Degrees of freedom.

        numeric_only : bool, default False
            Include only `float`, `int` or `boolean` data.

            .. versionadded:: 1.5.0

            .. versionchanged:: 2.0.0

                numeric_only now defaults to ``False``.

        Returns
        -------
        Series or DataFrame
            Standard error of the mean of values within each group.

        Examples
        --------
        For SeriesGroupBy:

        >>> lst = ['a', 'a', 'b', 'b']
        >>> ser = pd.Series([5, 10, 8, 14], index=lst)
        >>> ser
        a     5
        a    10
        b     8
        b    14
        dtype: int64
        >>> ser.groupby(level=0).sem()
        a    2.5
        b    3.0
        dtype: float64

        For DataFrameGroupBy:

        >>> data = [[1, 12, 11], [1, 15, 2], [2, 5, 8], [2, 6, 12]]
        >>> df = pd.DataFrame(data, columns=["a", "b", "c"],
        ...                   index=["tuna", "salmon", "catfish", "goldfish"])
        >>> df
                   a   b   c
            tuna   1  12  11
          salmon   1  15   2
         catfish   2   5   8
        goldfish   2   6  12
        >>> df.groupby("a").sem()
              b  c
        a
        1    1.5  4.5
        2    0.5  2.0

        For Resampler:

        >>> ser = pd.Series([1, 3, 2, 4, 3, 8],
        ...                 index=pd.DatetimeIndex(['2023-01-01',
        ...                                         '2023-01-10',
        ...                                         '2023-01-15',
        ...                                         '2023-02-01',
        ...                                         '2023-02-10',
        ...                                         '2023-02-15']))
        >>> ser.resample('MS').sem()
        2023-01-01    0.577350
        2023-02-01    1.527525
        Freq: MS, dtype: float64
        """
        if numeric_only and self.obj.ndim == 1 and not is_numeric_dtype(self.obj.dtype):
            raise TypeError(
                f"{type(self).__name__}.sem called with "
                f"numeric_only={numeric_only} and dtype {self.obj.dtype}"
            )
        return self._cython_agg_general(
            "sem",
            alt=lambda x: Series(x, copy=False).sem(ddof=ddof),
            numeric_only=numeric_only,
            ddof=ddof,
        )

    @final
    @Substitution(name="groupby")
    @Substitution(see_also=_common_see_also)
    def size(self) -> DataFrame | Series:
        """
        Compute group sizes.

        Returns
        -------
        DataFrame or Series
            Number of rows in each group as a Series if as_index is True
            or a DataFrame if as_index is False.
        %(see_also)s
        Examples
        --------

        For SeriesGroupBy:

        >>> lst = ['a', 'a', 'b']
        >>> ser = pd.Series([1, 2, 3], index=lst)
        >>> ser
        a     1
        a     2
        b     3
        dtype: int64
        >>> ser.groupby(level=0).size()
        a    2
        b    1
        dtype: int64

        >>> data = [[1, 2, 3], [1, 5, 6], [7, 8, 9]]
        >>> df = pd.DataFrame(data, columns=["a", "b", "c"],
        ...                   index=["owl", "toucan", "eagle"])
        >>> df
                a  b  c
        owl     1  2  3
        toucan  1  5  6
        eagle   7  8  9
        >>> df.groupby("a").size()
        a
        1    2
        7    1
        dtype: int64

        For Resampler:

        >>> ser = pd.Series([1, 2, 3], index=pd.DatetimeIndex(
        ...                 ['2023-01-01', '2023-01-15', '2023-02-01']))
        >>> ser
        2023-01-01    1
        2023-01-15    2
        2023-02-01    3
        dtype: int64
        >>> ser.resample('MS').size()
        2023-01-01    2
        2023-02-01    1
        Freq: MS, dtype: int64
        """
        result = self._grouper.size()
        dtype_backend: None | Literal["pyarrow", "numpy_nullable"] = None
        if isinstance(self.obj, Series):
            if isinstance(self.obj.array, ArrowExtensionArray):
                if isinstance(self.obj.array, ArrowStringArrayNumpySemantics):
                    dtype_backend = None
                elif isinstance(self.obj.array, ArrowStringArray):
                    dtype_backend = "numpy_nullable"
                else:
                    dtype_backend = "pyarrow"
            elif isinstance(self.obj.array, BaseMaskedArray):
                dtype_backend = "numpy_nullable"
        # TODO: For DataFrames what if columns are mixed arrow/numpy/masked?

        # GH28330 preserve subclassed Series/DataFrames through calls
        if isinstance(self.obj, Series):
            result = self._obj_1d_constructor(result, name=self.obj.name)
        else:
            result = self._obj_1d_constructor(result)

        if dtype_backend is not None:
            result = result.convert_dtypes(
                infer_objects=False,
                convert_string=False,
                convert_boolean=False,
                convert_floating=False,
                dtype_backend=dtype_backend,
            )

        with com.temp_setattr(self, "as_index", True):
            # size already has the desired behavior in GH#49519, but this makes the
            # as_index=False path of _reindex_output fail on categorical groupers.
            result = self._reindex_output(result, fill_value=0)
        if not self.as_index:
            # error: Incompatible types in assignment (expression has
            # type "DataFrame", variable has type "Series")
            result = result.rename("size").reset_index()  # type: ignore[assignment]
        return result

    @final
    @doc(
        _groupby_agg_method_engine_template,
        fname="sum",
        no=False,
        mc=0,
        e=None,
        ek=None,
        example=dedent(
            """\
        For SeriesGroupBy:

        >>> lst = ['a', 'a', 'b', 'b']
        >>> ser = pd.Series([1, 2, 3, 4], index=lst)
        >>> ser
        a    1
        a    2
        b    3
        b    4
        dtype: int64
        >>> ser.groupby(level=0).sum()
        a    3
        b    7
        dtype: int64

        For DataFrameGroupBy:

        >>> data = [[1, 8, 2], [1, 2, 5], [2, 5, 8], [2, 6, 9]]
        >>> df = pd.DataFrame(data, columns=["a", "b", "c"],
        ...                   index=["tiger", "leopard", "cheetah", "lion"])
        >>> df
                  a  b  c
          tiger   1  8  2
        leopard   1  2  5
        cheetah   2  5  8
           lion   2  6  9
        >>> df.groupby("a").sum()
             b   c
        a
        1   10   7
        2   11  17"""
        ),
    )
    def sum(
        self,
        numeric_only: bool = False,
        min_count: int = 0,
        engine: Literal["cython", "numba"] | None = None,
        engine_kwargs: dict[str, bool] | None = None,
    ):
        if maybe_use_numba(engine):
            from pandas.core._numba.kernels import grouped_sum

            return self._numba_agg_general(
                grouped_sum,
                executor.default_dtype_mapping,
                engine_kwargs,
                min_periods=min_count,
            )
        else:
            # If we are grouping on categoricals we want unobserved categories to
            # return zero, rather than the default of NaN which the reindexing in
            # _agg_general() returns. GH #31422
            with com.temp_setattr(self, "observed", True):
                result = self._agg_general(
                    numeric_only=numeric_only,
                    min_count=min_count,
                    alias="sum",
                    npfunc=np.sum,
                )

            return self._reindex_output(result, fill_value=0)

    @final
    @doc(
        _groupby_agg_method_template,
        fname="prod",
        no=False,
        mc=0,
        example=dedent(
            """\
        For SeriesGroupBy:

        >>> lst = ['a', 'a', 'b', 'b']
        >>> ser = pd.Series([1, 2, 3, 4], index=lst)
        >>> ser
        a    1
        a    2
        b    3
        b    4
        dtype: int64
        >>> ser.groupby(level=0).prod()
        a    2
        b   12
        dtype: int64

        For DataFrameGroupBy:

        >>> data = [[1, 8, 2], [1, 2, 5], [2, 5, 8], [2, 6, 9]]
        >>> df = pd.DataFrame(data, columns=["a", "b", "c"],
        ...                   index=["tiger", "leopard", "cheetah", "lion"])
        >>> df
                  a  b  c
          tiger   1  8  2
        leopard   1  2  5
        cheetah   2  5  8
           lion   2  6  9
        >>> df.groupby("a").prod()
             b    c
        a
        1   16   10
        2   30   72"""
        ),
    )
    def prod(self, numeric_only: bool = False, min_count: int = 0) -> NDFrameT:
        return self._agg_general(
            numeric_only=numeric_only, min_count=min_count, alias="prod", npfunc=np.prod
        )

    @final
    @doc(
        _groupby_agg_method_engine_template,
        fname="min",
        no=False,
        mc=-1,
        e=None,
        ek=None,
        example=dedent(
            """\
        For SeriesGroupBy:

        >>> lst = ['a', 'a', 'b', 'b']
        >>> ser = pd.Series([1, 2, 3, 4], index=lst)
        >>> ser
        a    1
        a    2
        b    3
        b    4
        dtype: int64
        >>> ser.groupby(level=0).min()
        a    1
        b    3
        dtype: int64

        For DataFrameGroupBy:

        >>> data = [[1, 8, 2], [1, 2, 5], [2, 5, 8], [2, 6, 9]]
        >>> df = pd.DataFrame(data, columns=["a", "b", "c"],
        ...                   index=["tiger", "leopard", "cheetah", "lion"])
        >>> df
                  a  b  c
          tiger   1  8  2
        leopard   1  2  5
        cheetah   2  5  8
           lion   2  6  9
        >>> df.groupby("a").min()
            b  c
        a
        1   2  2
        2   5  8"""
        ),
    )
    def min(
        self,
        numeric_only: bool = False,
        min_count: int = -1,
        engine: Literal["cython", "numba"] | None = None,
        engine_kwargs: dict[str, bool] | None = None,
    ):
        if maybe_use_numba(engine):
            from pandas.core._numba.kernels import grouped_min_max

            return self._numba_agg_general(
                grouped_min_max,
                executor.identity_dtype_mapping,
                engine_kwargs,
                min_periods=min_count,
                is_max=False,
            )
        else:
            return self._agg_general(
                numeric_only=numeric_only,
                min_count=min_count,
                alias="min",
                npfunc=np.min,
            )

    @final
    @doc(
        _groupby_agg_method_engine_template,
        fname="max",
        no=False,
        mc=-1,
        e=None,
        ek=None,
        example=dedent(
            """\
        For SeriesGroupBy:

        >>> lst = ['a', 'a', 'b', 'b']
        >>> ser = pd.Series([1, 2, 3, 4], index=lst)
        >>> ser
        a    1
        a    2
        b    3
        b    4
        dtype: int64
        >>> ser.groupby(level=0).max()
        a    2
        b    4
        dtype: int64

        For DataFrameGroupBy:

        >>> data = [[1, 8, 2], [1, 2, 5], [2, 5, 8], [2, 6, 9]]
        >>> df = pd.DataFrame(data, columns=["a", "b", "c"],
        ...                   index=["tiger", "leopard", "cheetah", "lion"])
        >>> df
                  a  b  c
          tiger   1  8  2
        leopard   1  2  5
        cheetah   2  5  8
           lion   2  6  9
        >>> df.groupby("a").max()
            b  c
        a
        1   8  5
        2   6  9"""
        ),
    )
    def max(
        self,
        numeric_only: bool = False,
        min_count: int = -1,
        engine: Literal["cython", "numba"] | None = None,
        engine_kwargs: dict[str, bool] | None = None,
    ):
        if maybe_use_numba(engine):
            from pandas.core._numba.kernels import grouped_min_max

            return self._numba_agg_general(
                grouped_min_max,
                executor.identity_dtype_mapping,
                engine_kwargs,
                min_periods=min_count,
                is_max=True,
            )
        else:
            return self._agg_general(
                numeric_only=numeric_only,
                min_count=min_count,
                alias="max",
                npfunc=np.max,
            )

    @final
    def first(
        self, numeric_only: bool = False, min_count: int = -1, skipna: bool = True
    ) -> NDFrameT:
        """
        Compute the first entry of each column within each group.

        Defaults to skipping NA elements.

        Parameters
        ----------
        numeric_only : bool, default False
            Include only float, int, boolean columns.
        min_count : int, default -1
            The required number of valid values to perform the operation. If fewer
            than ``min_count`` valid values are present the result will be NA.
        skipna : bool, default True
            Exclude NA/null values. If an entire row/column is NA, the result
            will be NA.

            .. versionadded:: 2.2.1

        Returns
        -------
        Series or DataFrame
            First values within each group.

        See Also
        --------
        DataFrame.groupby : Apply a function groupby to each row or column of a
            DataFrame.
        pandas.core.groupby.DataFrameGroupBy.last : Compute the last non-null entry
            of each column.
        pandas.core.groupby.DataFrameGroupBy.nth : Take the nth row from each group.

        Examples
        --------
        >>> df = pd.DataFrame(dict(A=[1, 1, 3], B=[None, 5, 6], C=[1, 2, 3],
        ...                        D=['3/11/2000', '3/12/2000', '3/13/2000']))
        >>> df['D'] = pd.to_datetime(df['D'])
        >>> df.groupby("A").first()
             B  C          D
        A
        1  5.0  1 2000-03-11
        3  6.0  3 2000-03-13
        >>> df.groupby("A").first(min_count=2)
            B    C          D
        A
        1 NaN  1.0 2000-03-11
        3 NaN  NaN        NaT
        >>> df.groupby("A").first(numeric_only=True)
             B  C
        A
        1  5.0  1
        3  6.0  3
        """

        def first_compat(obj: NDFrameT, axis: AxisInt = 0):
            def first(x: Series):
                """Helper function for first item that isn't NA."""
                arr = x.array[notna(x.array)]
                if not len(arr):
                    return x.array.dtype.na_value
                return arr[0]

            if isinstance(obj, DataFrame):
                return obj.apply(first, axis=axis)
            elif isinstance(obj, Series):
                return first(obj)
            else:  # pragma: no cover
                raise TypeError(type(obj))

        return self._agg_general(
            numeric_only=numeric_only,
            min_count=min_count,
            alias="first",
            npfunc=first_compat,
            skipna=skipna,
        )

    @final
    def last(
        self, numeric_only: bool = False, min_count: int = -1, skipna: bool = True
    ) -> NDFrameT:
        """
        Compute the last entry of each column within each group.

        Defaults to skipping NA elements.

        Parameters
        ----------
        numeric_only : bool, default False
            Include only float, int, boolean columns. If None, will attempt to use
            everything, then use only numeric data.
        min_count : int, default -1
            The required number of valid values to perform the operation. If fewer
            than ``min_count`` valid values are present the result will be NA.
        skipna : bool, default True
            Exclude NA/null values. If an entire row/column is NA, the result
            will be NA.

            .. versionadded:: 2.2.1

        Returns
        -------
        Series or DataFrame
            Last of values within each group.

        See Also
        --------
        DataFrame.groupby : Apply a function groupby to each row or column of a
            DataFrame.
        pandas.core.groupby.DataFrameGroupBy.first : Compute the first non-null entry
            of each column.
        pandas.core.groupby.DataFrameGroupBy.nth : Take the nth row from each group.

        Examples
        --------
        >>> df = pd.DataFrame(dict(A=[1, 1, 3], B=[5, None, 6], C=[1, 2, 3]))
        >>> df.groupby("A").last()
             B  C
        A
        1  5.0  2
        3  6.0  3
        """

        def last_compat(obj: NDFrameT, axis: AxisInt = 0):
            def last(x: Series):
                """Helper function for last item that isn't NA."""
                arr = x.array[notna(x.array)]
                if not len(arr):
                    return x.array.dtype.na_value
                return arr[-1]

            if isinstance(obj, DataFrame):
                return obj.apply(last, axis=axis)
            elif isinstance(obj, Series):
                return last(obj)
            else:  # pragma: no cover
                raise TypeError(type(obj))

        return self._agg_general(
            numeric_only=numeric_only,
            min_count=min_count,
            alias="last",
            npfunc=last_compat,
            skipna=skipna,
        )

    @final
    def ohlc(self) -> DataFrame:
        """
        Compute open, high, low and close values of a group, excluding missing values.

        For multiple groupings, the result index will be a MultiIndex

        Returns
        -------
        DataFrame
            Open, high, low and close values within each group.

        Examples
        --------

        For SeriesGroupBy:

        >>> lst = ['SPX', 'CAC', 'SPX', 'CAC', 'SPX', 'CAC', 'SPX', 'CAC',]
        >>> ser = pd.Series([3.4, 9.0, 7.2, 5.2, 8.8, 9.4, 0.1, 0.5], index=lst)
        >>> ser
        SPX     3.4
        CAC     9.0
        SPX     7.2
        CAC     5.2
        SPX     8.8
        CAC     9.4
        SPX     0.1
        CAC     0.5
        dtype: float64
        >>> ser.groupby(level=0).ohlc()
             open  high  low  close
        CAC   9.0   9.4  0.5    0.5
        SPX   3.4   8.8  0.1    0.1

        For DataFrameGroupBy:

        >>> data = {2022: [1.2, 2.3, 8.9, 4.5, 4.4, 3, 2 , 1],
        ...         2023: [3.4, 9.0, 7.2, 5.2, 8.8, 9.4, 8.2, 1.0]}
        >>> df = pd.DataFrame(data, index=['SPX', 'CAC', 'SPX', 'CAC',
        ...                   'SPX', 'CAC', 'SPX', 'CAC'])
        >>> df
             2022  2023
        SPX   1.2   3.4
        CAC   2.3   9.0
        SPX   8.9   7.2
        CAC   4.5   5.2
        SPX   4.4   8.8
        CAC   3.0   9.4
        SPX   2.0   8.2
        CAC   1.0   1.0
        >>> df.groupby(level=0).ohlc()
            2022                 2023
            open high  low close open high  low close
        CAC  2.3  4.5  1.0   1.0  9.0  9.4  1.0   1.0
        SPX  1.2  8.9  1.2   2.0  3.4  8.8  3.4   8.2

        For Resampler:

        >>> ser = pd.Series([1, 3, 2, 4, 3, 5],
        ...                 index=pd.DatetimeIndex(['2023-01-01',
        ...                                         '2023-01-10',
        ...                                         '2023-01-15',
        ...                                         '2023-02-01',
        ...                                         '2023-02-10',
        ...                                         '2023-02-15']))
        >>> ser.resample('MS').ohlc()
                    open  high  low  close
        2023-01-01     1     3    1      2
        2023-02-01     4     5    3      5
        """
        if self.obj.ndim == 1:
            obj = self._selected_obj

            is_numeric = is_numeric_dtype(obj.dtype)
            if not is_numeric:
                raise DataError("No numeric types to aggregate")

            res_values = self._grouper._cython_operation(
                "aggregate", obj._values, "ohlc", axis=0, min_count=-1
            )

            agg_names = ["open", "high", "low", "close"]
            result = self.obj._constructor_expanddim(
                res_values, index=self._grouper.result_index, columns=agg_names
            )
            return self._reindex_output(result)

        result = self._apply_to_column_groupbys(lambda sgb: sgb.ohlc())
        return result

    @doc(DataFrame.describe)
    def describe(
        self,
        percentiles=None,
        include=None,
        exclude=None,
    ) -> NDFrameT:
        obj = self._obj_with_exclusions

        if len(obj) == 0:
            described = obj.describe(
                percentiles=percentiles, include=include, exclude=exclude
            )
            if obj.ndim == 1:
                result = described
            else:
                result = described.unstack()
            return result.to_frame().T.iloc[:0]

        with com.temp_setattr(self, "as_index", True):
            result = self._python_apply_general(
                lambda x: x.describe(
                    percentiles=percentiles, include=include, exclude=exclude
                ),
                obj,
                not_indexed_same=True,
            )
        if self.axis == 1:
            return result.T

        # GH#49256 - properly handle the grouping column(s)
        result = result.unstack()
        if not self.as_index:
            result = self._insert_inaxis_grouper(result)
            result.index = default_index(len(result))

        return result

    @final
    def resample(self, rule, *args, include_groups: bool = True, **kwargs) -> Resampler:
        """
        Provide resampling when using a TimeGrouper.

        Given a grouper, the function resamples it according to a string
        "string" -> "frequency".

        See the :ref:`frequency aliases <timeseries.offset_aliases>`
        documentation for more details.

        Parameters
        ----------
        rule : str or DateOffset
            The offset string or object representing target grouper conversion.
        *args
            Possible arguments are `how`, `fill_method`, `limit`, `kind` and
            `on`, and other arguments of `TimeGrouper`.
        include_groups : bool, default True
            When True, will attempt to include the groupings in the operation in
            the case that they are columns of the DataFrame. If this raises a
            TypeError, the result will be computed with the groupings excluded.
            When False, the groupings will be excluded when applying ``func``.

            .. versionadded:: 2.2.0

            .. deprecated:: 2.2.0

               Setting include_groups to True is deprecated. Only the value
               False will be allowed in a future version of pandas.

        **kwargs
            Possible arguments are `how`, `fill_method`, `limit`, `kind` and
            `on`, and other arguments of `TimeGrouper`.

        Returns
        -------
        pandas.api.typing.DatetimeIndexResamplerGroupby,
        pandas.api.typing.PeriodIndexResamplerGroupby, or
        pandas.api.typing.TimedeltaIndexResamplerGroupby
            Return a new groupby object, with type depending on the data
            being resampled.

        See Also
        --------
        Grouper : Specify a frequency to resample with when
            grouping by a key.
        DatetimeIndex.resample : Frequency conversion and resampling of
            time series.

        Examples
        --------
        >>> idx = pd.date_range('1/1/2000', periods=4, freq='min')
        >>> df = pd.DataFrame(data=4 * [range(2)],
        ...                   index=idx,
        ...                   columns=['a', 'b'])
        >>> df.iloc[2, 0] = 5
        >>> df
                            a  b
        2000-01-01 00:00:00  0  1
        2000-01-01 00:01:00  0  1
        2000-01-01 00:02:00  5  1
        2000-01-01 00:03:00  0  1

        Downsample the DataFrame into 3 minute bins and sum the values of
        the timestamps falling into a bin.

        >>> df.groupby('a').resample('3min', include_groups=False).sum()
                                 b
        a
        0   2000-01-01 00:00:00  2
            2000-01-01 00:03:00  1
        5   2000-01-01 00:00:00  1

        Upsample the series into 30 second bins.

        >>> df.groupby('a').resample('30s', include_groups=False).sum()
                            b
        a
        0   2000-01-01 00:00:00  1
            2000-01-01 00:00:30  0
            2000-01-01 00:01:00  1
            2000-01-01 00:01:30  0
            2000-01-01 00:02:00  0
            2000-01-01 00:02:30  0
            2000-01-01 00:03:00  1
        5   2000-01-01 00:02:00  1

        Resample by month. Values are assigned to the month of the period.

        >>> df.groupby('a').resample('ME', include_groups=False).sum()
                    b
        a
        0   2000-01-31  3
        5   2000-01-31  1

        Downsample the series into 3 minute bins as above, but close the right
        side of the bin interval.

        >>> (
        ...     df.groupby('a')
        ...     .resample('3min', closed='right', include_groups=False)
        ...     .sum()
        ... )
                                 b
        a
        0   1999-12-31 23:57:00  1
            2000-01-01 00:00:00  2
        5   2000-01-01 00:00:00  1

        Downsample the series into 3 minute bins and close the right side of
        the bin interval, but label each bin using the right edge instead of
        the left.

        >>> (
        ...     df.groupby('a')
        ...     .resample('3min', closed='right', label='right', include_groups=False)
        ...     .sum()
        ... )
                                 b
        a
        0   2000-01-01 00:00:00  1
            2000-01-01 00:03:00  2
        5   2000-01-01 00:03:00  1
        """
        from pandas.core.resample import get_resampler_for_grouping

        # mypy flags that include_groups could be specified via `*args` or `**kwargs`
        # GH#54961 would resolve.
        return get_resampler_for_grouping(  # type: ignore[misc]
            self, rule, *args, include_groups=include_groups, **kwargs
        )

    @final
    def rolling(self, *args, **kwargs) -> RollingGroupby:
        """
        Return a rolling grouper, providing rolling functionality per group.

        Parameters
        ----------
        window : int, timedelta, str, offset, or BaseIndexer subclass
            Size of the moving window.

            If an integer, the fixed number of observations used for
            each window.

            If a timedelta, str, or offset, the time period of each window. Each
            window will be a variable sized based on the observations included in
            the time-period. This is only valid for datetimelike indexes.
            To learn more about the offsets & frequency strings, please see `this link
            <https://pandas.pydata.org/pandas-docs/stable/user_guide/timeseries.html#offset-aliases>`__.

            If a BaseIndexer subclass, the window boundaries
            based on the defined ``get_window_bounds`` method. Additional rolling
            keyword arguments, namely ``min_periods``, ``center``, ``closed`` and
            ``step`` will be passed to ``get_window_bounds``.

        min_periods : int, default None
            Minimum number of observations in window required to have a value;
            otherwise, result is ``np.nan``.

            For a window that is specified by an offset,
            ``min_periods`` will default to 1.

            For a window that is specified by an integer, ``min_periods`` will default
            to the size of the window.

        center : bool, default False
            If False, set the window labels as the right edge of the window index.

            If True, set the window labels as the center of the window index.

        win_type : str, default None
            If ``None``, all points are evenly weighted.

            If a string, it must be a valid `scipy.signal window function
            <https://docs.scipy.org/doc/scipy/reference/signal.windows.html#module-scipy.signal.windows>`__.

            Certain Scipy window types require additional parameters to be passed
            in the aggregation function. The additional parameters must match
            the keywords specified in the Scipy window type method signature.

        on : str, optional
            For a DataFrame, a column label or Index level on which
            to calculate the rolling window, rather than the DataFrame's index.

            Provided integer column is ignored and excluded from result since
            an integer index is not used to calculate the rolling window.

        axis : int or str, default 0
            If ``0`` or ``'index'``, roll across the rows.

            If ``1`` or ``'columns'``, roll across the columns.

            For `Series` this parameter is unused and defaults to 0.

        closed : str, default None
            If ``'right'``, the first point in the window is excluded from calculations.

            If ``'left'``, the last point in the window is excluded from calculations.

            If ``'both'``, no points in the window are excluded from calculations.

            If ``'neither'``, the first and last points in the window are excluded
            from calculations.

            Default ``None`` (``'right'``).

        method : str {'single', 'table'}, default 'single'
            Execute the rolling operation per single column or row (``'single'``)
            or over the entire object (``'table'``).

            This argument is only implemented when specifying ``engine='numba'``
            in the method call.

        Returns
        -------
        pandas.api.typing.RollingGroupby
            Return a new grouper with our rolling appended.

        See Also
        --------
        Series.rolling : Calling object with Series data.
        DataFrame.rolling : Calling object with DataFrames.
        Series.groupby : Apply a function groupby to a Series.
        DataFrame.groupby : Apply a function groupby.

        Examples
        --------
        >>> df = pd.DataFrame({'A': [1, 1, 2, 2],
        ...                    'B': [1, 2, 3, 4],
        ...                    'C': [0.362, 0.227, 1.267, -0.562]})
        >>> df
              A  B      C
        0     1  1  0.362
        1     1  2  0.227
        2     2  3  1.267
        3     2  4 -0.562

        >>> df.groupby('A').rolling(2).sum()
            B      C
        A
        1 0  NaN    NaN
          1  3.0  0.589
        2 2  NaN    NaN
          3  7.0  0.705

        >>> df.groupby('A').rolling(2, min_periods=1).sum()
            B      C
        A
        1 0  1.0  0.362
          1  3.0  0.589
        2 2  3.0  1.267
          3  7.0  0.705

        >>> df.groupby('A').rolling(2, on='B').sum()
            B      C
        A
        1 0  1    NaN
          1  2  0.589
        2 2  3    NaN
          3  4  0.705
        """
        from pandas.core.window import RollingGroupby

        return RollingGroupby(
            self._selected_obj,
            *args,
            _grouper=self._grouper,
            _as_index=self.as_index,
            **kwargs,
        )

    @final
    @Substitution(name="groupby")
    @Appender(_common_see_also)
    def expanding(self, *args, **kwargs) -> ExpandingGroupby:
        """
        Return an expanding grouper, providing expanding
        functionality per group.

        Returns
        -------
        pandas.api.typing.ExpandingGroupby
        """
        from pandas.core.window import ExpandingGroupby

        return ExpandingGroupby(
            self._selected_obj,
            *args,
            _grouper=self._grouper,
            **kwargs,
        )

    @final
    @Substitution(name="groupby")
    @Appender(_common_see_also)
    def ewm(self, *args, **kwargs) -> ExponentialMovingWindowGroupby:
        """
        Return an ewm grouper, providing ewm functionality per group.

        Returns
        -------
        pandas.api.typing.ExponentialMovingWindowGroupby
        """
        from pandas.core.window import ExponentialMovingWindowGroupby

        return ExponentialMovingWindowGroupby(
            self._selected_obj,
            *args,
            _grouper=self._grouper,
            **kwargs,
        )

    @final
    def _fill(self, direction: Literal["ffill", "bfill"], limit: int | None = None):
        """
        Shared function for `pad` and `backfill` to call Cython method.

        Parameters
        ----------
        direction : {'ffill', 'bfill'}
            Direction passed to underlying Cython function. `bfill` will cause
            values to be filled backwards. `ffill` and any other values will
            default to a forward fill
        limit : int, default None
            Maximum number of consecutive values to fill. If `None`, this
            method will convert to -1 prior to passing to Cython

        Returns
        -------
        `Series` or `DataFrame` with filled values

        See Also
        --------
        pad : Returns Series with minimum number of char in object.
        backfill : Backward fill the missing values in the dataset.
        """
        # Need int value for Cython
        if limit is None:
            limit = -1

        ids, _, _ = self._grouper.group_info
        sorted_labels = np.argsort(ids, kind="mergesort").astype(np.intp, copy=False)
        if direction == "bfill":
            sorted_labels = sorted_labels[::-1]

        col_func = partial(
            libgroupby.group_fillna_indexer,
            labels=ids,
            sorted_labels=sorted_labels,
            limit=limit,
            dropna=self.dropna,
        )

        def blk_func(values: ArrayLike) -> ArrayLike:
            mask = isna(values)
            if values.ndim == 1:
                indexer = np.empty(values.shape, dtype=np.intp)
                col_func(out=indexer, mask=mask)
                return algorithms.take_nd(values, indexer)

            else:
                # We broadcast algorithms.take_nd analogous to
                #  np.take_along_axis
                if isinstance(values, np.ndarray):
                    dtype = values.dtype
                    if self._grouper.has_dropped_na:
                        # dropped null groups give rise to nan in the result
                        dtype = ensure_dtype_can_hold_na(values.dtype)
                    out = np.empty(values.shape, dtype=dtype)
                else:
                    # Note: we only get here with backfill/pad,
                    #  so if we have a dtype that cannot hold NAs,
                    #  then there will be no -1s in indexer, so we can use
                    #  the original dtype (no need to ensure_dtype_can_hold_na)
                    out = type(values)._empty(values.shape, dtype=values.dtype)

                for i, value_element in enumerate(values):
                    # call group_fillna_indexer column-wise
                    indexer = np.empty(values.shape[1], dtype=np.intp)
                    col_func(out=indexer, mask=mask[i])
                    out[i, :] = algorithms.take_nd(value_element, indexer)
                return out

        mgr = self._get_data_to_aggregate()
        res_mgr = mgr.apply(blk_func)

        new_obj = self._wrap_agged_manager(res_mgr)

        if self.axis == 1:
            # Only relevant for DataFrameGroupBy
            new_obj = new_obj.T
            new_obj.columns = self.obj.columns

        new_obj.index = self.obj.index
        return new_obj

    @final
    @Substitution(name="groupby")
    def ffill(self, limit: int | None = None):
        """
        Forward fill the values.

        Parameters
        ----------
        limit : int, optional
            Limit of how many values to fill.

        Returns
        -------
        Series or DataFrame
            Object with missing values filled.

        See Also
        --------
        Series.ffill: Returns Series with minimum number of char in object.
        DataFrame.ffill: Object with missing values filled or None if inplace=True.
        Series.fillna: Fill NaN values of a Series.
        DataFrame.fillna: Fill NaN values of a DataFrame.

        Examples
        --------

        For SeriesGroupBy:

        >>> key = [0, 0, 1, 1]
        >>> ser = pd.Series([np.nan, 2, 3, np.nan], index=key)
        >>> ser
        0    NaN
        0    2.0
        1    3.0
        1    NaN
        dtype: float64
        >>> ser.groupby(level=0).ffill()
        0    NaN
        0    2.0
        1    3.0
        1    3.0
        dtype: float64

        For DataFrameGroupBy:

        >>> df = pd.DataFrame(
        ...     {
        ...         "key": [0, 0, 1, 1, 1],
        ...         "A": [np.nan, 2, np.nan, 3, np.nan],
        ...         "B": [2, 3, np.nan, np.nan, np.nan],
        ...         "C": [np.nan, np.nan, 2, np.nan, np.nan],
        ...     }
        ... )
        >>> df
           key    A    B   C
        0    0  NaN  2.0 NaN
        1    0  2.0  3.0 NaN
        2    1  NaN  NaN 2.0
        3    1  3.0  NaN NaN
        4    1  NaN  NaN NaN

        Propagate non-null values forward or backward within each group along columns.

        >>> df.groupby("key").ffill()
             A    B   C
        0  NaN  2.0 NaN
        1  2.0  3.0 NaN
        2  NaN  NaN 2.0
        3  3.0  NaN 2.0
        4  3.0  NaN 2.0

        Propagate non-null values forward or backward within each group along rows.

        >>> df.T.groupby(np.array([0, 0, 1, 1])).ffill().T
           key    A    B    C
        0  0.0  0.0  2.0  2.0
        1  0.0  2.0  3.0  3.0
        2  1.0  1.0  NaN  2.0
        3  1.0  3.0  NaN  NaN
        4  1.0  1.0  NaN  NaN

        Only replace the first NaN element within a group along rows.

        >>> df.groupby("key").ffill(limit=1)
             A    B    C
        0  NaN  2.0  NaN
        1  2.0  3.0  NaN
        2  NaN  NaN  2.0
        3  3.0  NaN  2.0
        4  3.0  NaN  NaN
        """
        return self._fill("ffill", limit=limit)

    @final
    @Substitution(name="groupby")
    def bfill(self, limit: int | None = None):
        """
        Backward fill the values.

        Parameters
        ----------
        limit : int, optional
            Limit of how many values to fill.

        Returns
        -------
        Series or DataFrame
            Object with missing values filled.

        See Also
        --------
        Series.bfill :  Backward fill the missing values in the dataset.
        DataFrame.bfill:  Backward fill the missing values in the dataset.
        Series.fillna: Fill NaN values of a Series.
        DataFrame.fillna: Fill NaN values of a DataFrame.

        Examples
        --------

        With Series:

        >>> index = ['Falcon', 'Falcon', 'Parrot', 'Parrot', 'Parrot']
        >>> s = pd.Series([None, 1, None, None, 3], index=index)
        >>> s
        Falcon    NaN
        Falcon    1.0
        Parrot    NaN
        Parrot    NaN
        Parrot    3.0
        dtype: float64
        >>> s.groupby(level=0).bfill()
        Falcon    1.0
        Falcon    1.0
        Parrot    3.0
        Parrot    3.0
        Parrot    3.0
        dtype: float64
        >>> s.groupby(level=0).bfill(limit=1)
        Falcon    1.0
        Falcon    1.0
        Parrot    NaN
        Parrot    3.0
        Parrot    3.0
        dtype: float64

        With DataFrame:

        >>> df = pd.DataFrame({'A': [1, None, None, None, 4],
        ...                    'B': [None, None, 5, None, 7]}, index=index)
        >>> df
                  A	    B
        Falcon	1.0	  NaN
        Falcon	NaN	  NaN
        Parrot	NaN	  5.0
        Parrot	NaN	  NaN
        Parrot	4.0	  7.0
        >>> df.groupby(level=0).bfill()
                  A	    B
        Falcon	1.0	  NaN
        Falcon	NaN	  NaN
        Parrot	4.0	  5.0
        Parrot	4.0	  7.0
        Parrot	4.0	  7.0
        >>> df.groupby(level=0).bfill(limit=1)
                  A	    B
        Falcon	1.0	  NaN
        Falcon	NaN	  NaN
        Parrot	NaN	  5.0
        Parrot	4.0	  7.0
        Parrot	4.0	  7.0
        """
        return self._fill("bfill", limit=limit)

    @final
    @property
    @Substitution(name="groupby")
    @Substitution(see_also=_common_see_also)
    def nth(self) -> GroupByNthSelector:
        """
        Take the nth row from each group if n is an int, otherwise a subset of rows.

        Can be either a call or an index. dropna is not available with index notation.
        Index notation accepts a comma separated list of integers and slices.

        If dropna, will take the nth non-null row, dropna is either
        'all' or 'any'; this is equivalent to calling dropna(how=dropna)
        before the groupby.

        Parameters
        ----------
        n : int, slice or list of ints and slices
            A single nth value for the row or a list of nth values or slices.

            .. versionchanged:: 1.4.0
                Added slice and lists containing slices.
                Added index notation.

        dropna : {'any', 'all', None}, default None
            Apply the specified dropna operation before counting which row is
            the nth row. Only supported if n is an int.

        Returns
        -------
        Series or DataFrame
            N-th value within each group.
        %(see_also)s
        Examples
        --------

        >>> df = pd.DataFrame({'A': [1, 1, 2, 1, 2],
        ...                    'B': [np.nan, 2, 3, 4, 5]}, columns=['A', 'B'])
        >>> g = df.groupby('A')
        >>> g.nth(0)
           A   B
        0  1 NaN
        2  2 3.0
        >>> g.nth(1)
           A   B
        1  1 2.0
        4  2 5.0
        >>> g.nth(-1)
           A   B
        3  1 4.0
        4  2 5.0
        >>> g.nth([0, 1])
           A   B
        0  1 NaN
        1  1 2.0
        2  2 3.0
        4  2 5.0
        >>> g.nth(slice(None, -1))
           A   B
        0  1 NaN
        1  1 2.0
        2  2 3.0

        Index notation may also be used

        >>> g.nth[0, 1]
           A   B
        0  1 NaN
        1  1 2.0
        2  2 3.0
        4  2 5.0
        >>> g.nth[:-1]
           A   B
        0  1 NaN
        1  1 2.0
        2  2 3.0

        Specifying `dropna` allows ignoring ``NaN`` values

        >>> g.nth(0, dropna='any')
           A   B
        1  1 2.0
        2  2 3.0

        When the specified ``n`` is larger than any of the groups, an
        empty DataFrame is returned

        >>> g.nth(3, dropna='any')
        Empty DataFrame
        Columns: [A, B]
        Index: []
        """
        return GroupByNthSelector(self)

    def _nth(
        self,
        n: PositionalIndexer | tuple,
        dropna: Literal["any", "all", None] = None,
    ) -> NDFrameT:
        if not dropna:
            mask = self._make_mask_from_positional_indexer(n)

            ids, _, _ = self._grouper.group_info

            # Drop NA values in grouping
            mask = mask & (ids != -1)

            out = self._mask_selected_obj(mask)
            return out

        # dropna is truthy
        if not is_integer(n):
            raise ValueError("dropna option only supported for an integer argument")

        if dropna not in ["any", "all"]:
            # Note: when agg-ing picker doesn't raise this, just returns NaN
            raise ValueError(
                "For a DataFrame or Series groupby.nth, dropna must be "
                "either None, 'any' or 'all', "
                f"(was passed {dropna})."
            )

        # old behaviour, but with all and any support for DataFrames.
        # modified in GH 7559 to have better perf
        n = cast(int, n)
        dropped = self._selected_obj.dropna(how=dropna, axis=self.axis)

        # get a new grouper for our dropped obj
        grouper: np.ndarray | Index | ops.BaseGrouper
        if len(dropped) == len(self._selected_obj):
            # Nothing was dropped, can use the same grouper
            grouper = self._grouper
        else:
            # we don't have the grouper info available
            # (e.g. we have selected out
            # a column that is not in the current object)
            axis = self._grouper.axis
            grouper = self._grouper.codes_info[axis.isin(dropped.index)]
            if self._grouper.has_dropped_na:
                # Null groups need to still be encoded as -1 when passed to groupby
                nulls = grouper == -1
                # error: No overload variant of "where" matches argument types
                #        "Any", "NAType", "Any"
                values = np.where(nulls, NA, grouper)  # type: ignore[call-overload]
                grouper = Index(values, dtype="Int64")

        if self.axis == 1:
            grb = dropped.T.groupby(grouper, as_index=self.as_index, sort=self.sort)
        else:
            grb = dropped.groupby(grouper, as_index=self.as_index, sort=self.sort)
        return grb.nth(n)

    @final
    def quantile(
        self,
        q: float | AnyArrayLike = 0.5,
        interpolation: str = "linear",
        numeric_only: bool = False,
    ):
        """
        Return group values at the given quantile, a la numpy.percentile.

        Parameters
        ----------
        q : float or array-like, default 0.5 (50% quantile)
            Value(s) between 0 and 1 providing the quantile(s) to compute.
        interpolation : {'linear', 'lower', 'higher', 'midpoint', 'nearest'}
            Method to use when the desired quantile falls between two points.
        numeric_only : bool, default False
            Include only `float`, `int` or `boolean` data.

            .. versionadded:: 1.5.0

            .. versionchanged:: 2.0.0

                numeric_only now defaults to ``False``.

        Returns
        -------
        Series or DataFrame
            Return type determined by caller of GroupBy object.

        See Also
        --------
        Series.quantile : Similar method for Series.
        DataFrame.quantile : Similar method for DataFrame.
        numpy.percentile : NumPy method to compute qth percentile.

        Examples
        --------
        >>> df = pd.DataFrame([
        ...     ['a', 1], ['a', 2], ['a', 3],
        ...     ['b', 1], ['b', 3], ['b', 5]
        ... ], columns=['key', 'val'])
        >>> df.groupby('key').quantile()
            val
        key
        a    2.0
        b    3.0
        """
        mgr = self._get_data_to_aggregate(numeric_only=numeric_only, name="quantile")
        obj = self._wrap_agged_manager(mgr)
        if self.axis == 1:
            splitter = self._grouper._get_splitter(obj.T, axis=self.axis)
            sdata = splitter._sorted_data.T
        else:
            splitter = self._grouper._get_splitter(obj, axis=self.axis)
            sdata = splitter._sorted_data

        starts, ends = lib.generate_slices(splitter._slabels, splitter.ngroups)

        def pre_processor(vals: ArrayLike) -> tuple[np.ndarray, DtypeObj | None]:
            if isinstance(vals.dtype, StringDtype) or is_object_dtype(vals.dtype):
                raise TypeError(
                    f"dtype '{vals.dtype}' does not support operation 'quantile'"
                )

            inference: DtypeObj | None = None
            if isinstance(vals, BaseMaskedArray) and is_numeric_dtype(vals.dtype):
                out = vals.to_numpy(dtype=float, na_value=np.nan)
                inference = vals.dtype
            elif is_integer_dtype(vals.dtype):
                if isinstance(vals, ExtensionArray):
                    out = vals.to_numpy(dtype=float, na_value=np.nan)
                else:
                    out = vals
                inference = np.dtype(np.int64)
            elif is_bool_dtype(vals.dtype) and isinstance(vals, ExtensionArray):
                out = vals.to_numpy(dtype=float, na_value=np.nan)
            elif is_bool_dtype(vals.dtype):
                # GH#51424 deprecate to match Series/DataFrame behavior
                warnings.warn(
                    f"Allowing bool dtype in {type(self).__name__}.quantile is "
                    "deprecated and will raise in a future version, matching "
                    "the Series/DataFrame behavior. Cast to uint8 dtype before "
                    "calling quantile instead.",
                    FutureWarning,
                    stacklevel=find_stack_level(),
                )
                out = np.asarray(vals)
            elif needs_i8_conversion(vals.dtype):
                inference = vals.dtype
                # In this case we need to delay the casting until after the
                #  np.lexsort below.
                # error: Incompatible return value type (got
                # "Tuple[Union[ExtensionArray, ndarray[Any, Any]], Union[Any,
                # ExtensionDtype]]", expected "Tuple[ndarray[Any, Any],
                # Optional[Union[dtype[Any], ExtensionDtype]]]")
                return vals, inference  # type: ignore[return-value]
            elif isinstance(vals, ExtensionArray) and is_float_dtype(vals.dtype):
                inference = np.dtype(np.float64)
                out = vals.to_numpy(dtype=float, na_value=np.nan)
            else:
                out = np.asarray(vals)

            return out, inference

        def post_processor(
            vals: np.ndarray,
            inference: DtypeObj | None,
            result_mask: np.ndarray | None,
            orig_vals: ArrayLike,
        ) -> ArrayLike:
            if inference:
                # Check for edge case
                if isinstance(orig_vals, BaseMaskedArray):
                    assert result_mask is not None  # for mypy

                    if interpolation in {"linear", "midpoint"} and not is_float_dtype(
                        orig_vals
                    ):
                        return FloatingArray(vals, result_mask)
                    else:
                        # Item "ExtensionDtype" of "Union[ExtensionDtype, str,
                        # dtype[Any], Type[object]]" has no attribute "numpy_dtype"
                        # [union-attr]
                        with warnings.catch_warnings():
                            # vals.astype with nan can warn with numpy >1.24
                            warnings.filterwarnings("ignore", category=RuntimeWarning)
                            return type(orig_vals)(
                                vals.astype(
                                    inference.numpy_dtype  # type: ignore[union-attr]
                                ),
                                result_mask,
                            )

                elif not (
                    is_integer_dtype(inference)
                    and interpolation in {"linear", "midpoint"}
                ):
                    if needs_i8_conversion(inference):
                        # error: Item "ExtensionArray" of "Union[ExtensionArray,
                        # ndarray[Any, Any]]" has no attribute "_ndarray"
                        vals = vals.astype("i8").view(
                            orig_vals._ndarray.dtype  # type: ignore[union-attr]
                        )
                        # error: Item "ExtensionArray" of "Union[ExtensionArray,
                        # ndarray[Any, Any]]" has no attribute "_from_backing_data"
                        return orig_vals._from_backing_data(  # type: ignore[union-attr]
                            vals
                        )

                    assert isinstance(inference, np.dtype)  # for mypy
                    return vals.astype(inference)

            return vals

        qs = np.array(q, dtype=np.float64)
        pass_qs: np.ndarray | None = qs
        if is_scalar(q):
            qs = np.array([q], dtype=np.float64)
            pass_qs = None

        ids, _, ngroups = self._grouper.group_info
        nqs = len(qs)

        func = partial(
            libgroupby.group_quantile,
            labels=ids,
            qs=qs,
            interpolation=interpolation,
            starts=starts,
            ends=ends,
        )

        def blk_func(values: ArrayLike) -> ArrayLike:
            orig_vals = values
            if isinstance(values, BaseMaskedArray):
                mask = values._mask
                result_mask = np.zeros((ngroups, nqs), dtype=np.bool_)
            else:
                mask = isna(values)
                result_mask = None

            is_datetimelike = needs_i8_conversion(values.dtype)

            vals, inference = pre_processor(values)

            ncols = 1
            if vals.ndim == 2:
                ncols = vals.shape[0]

            out = np.empty((ncols, ngroups, nqs), dtype=np.float64)

            if is_datetimelike:
                vals = vals.view("i8")

            if vals.ndim == 1:
                # EA is always 1d
                func(
                    out[0],
                    values=vals,
                    mask=mask,
                    result_mask=result_mask,
                    is_datetimelike=is_datetimelike,
                )
            else:
                for i in range(ncols):
                    func(
                        out[i],
                        values=vals[i],
                        mask=mask[i],
                        result_mask=None,
                        is_datetimelike=is_datetimelike,
                    )

            if vals.ndim == 1:
                out = out.ravel("K")
                if result_mask is not None:
                    result_mask = result_mask.ravel("K")
            else:
                out = out.reshape(ncols, ngroups * nqs)

            return post_processor(out, inference, result_mask, orig_vals)

        res_mgr = sdata._mgr.grouped_reduce(blk_func)

        res = self._wrap_agged_manager(res_mgr)
        return self._wrap_aggregated_output(res, qs=pass_qs)

    @final
    @Substitution(name="groupby")
    def ngroup(self, ascending: bool = True):
        """
        Number each group from 0 to the number of groups - 1.

        This is the enumerative complement of cumcount.  Note that the
        numbers given to the groups match the order in which the groups
        would be seen when iterating over the groupby object, not the
        order they are first observed.

        Groups with missing keys (where `pd.isna()` is True) will be labeled with `NaN`
        and will be skipped from the count.

        Parameters
        ----------
        ascending : bool, default True
            If False, number in reverse, from number of group - 1 to 0.

        Returns
        -------
        Series
            Unique numbers for each group.

        See Also
        --------
        .cumcount : Number the rows in each group.

        Examples
        --------
        >>> df = pd.DataFrame({"color": ["red", None, "red", "blue", "blue", "red"]})
        >>> df
           color
        0    red
        1   None
        2    red
        3   blue
        4   blue
        5    red
        >>> df.groupby("color").ngroup()
        0    1.0
        1    NaN
        2    1.0
        3    0.0
        4    0.0
        5    1.0
        dtype: float64
        >>> df.groupby("color", dropna=False).ngroup()
        0    1
        1    2
        2    1
        3    0
        4    0
        5    1
        dtype: int64
        >>> df.groupby("color", dropna=False).ngroup(ascending=False)
        0    1
        1    0
        2    1
        3    2
        4    2
        5    1
        dtype: int64
        """
        obj = self._obj_with_exclusions
        index = obj._get_axis(self.axis)
        comp_ids = self._grouper.group_info[0]

        dtype: type
        if self._grouper.has_dropped_na:
            comp_ids = np.where(comp_ids == -1, np.nan, comp_ids)
            dtype = np.float64
        else:
            dtype = np.int64

        if any(ping._passed_categorical for ping in self._grouper.groupings):
            # comp_ids reflect non-observed groups, we need only observed
            comp_ids = rank_1d(comp_ids, ties_method="dense") - 1

        result = self._obj_1d_constructor(comp_ids, index, dtype=dtype)
        if not ascending:
            result = self.ngroups - 1 - result
        return result

    @final
    @Substitution(name="groupby")
    def cumcount(self, ascending: bool = True):
        """
        Number each item in each group from 0 to the length of that group - 1.

        Essentially this is equivalent to

        .. code-block:: python

            self.apply(lambda x: pd.Series(np.arange(len(x)), x.index))

        Parameters
        ----------
        ascending : bool, default True
            If False, number in reverse, from length of group - 1 to 0.

        Returns
        -------
        Series
            Sequence number of each element within each group.

        See Also
        --------
        .ngroup : Number the groups themselves.

        Examples
        --------
        >>> df = pd.DataFrame([['a'], ['a'], ['a'], ['b'], ['b'], ['a']],
        ...                   columns=['A'])
        >>> df
           A
        0  a
        1  a
        2  a
        3  b
        4  b
        5  a
        >>> df.groupby('A').cumcount()
        0    0
        1    1
        2    2
        3    0
        4    1
        5    3
        dtype: int64
        >>> df.groupby('A').cumcount(ascending=False)
        0    3
        1    2
        2    1
        3    1
        4    0
        5    0
        dtype: int64
        """
        index = self._obj_with_exclusions._get_axis(self.axis)
        cumcounts = self._cumcount_array(ascending=ascending)
        return self._obj_1d_constructor(cumcounts, index)

    @final
    @Substitution(name="groupby")
    @Substitution(see_also=_common_see_also)
    def rank(
        self,
        method: str = "average",
        ascending: bool = True,
        na_option: str = "keep",
        pct: bool = False,
        axis: AxisInt | lib.NoDefault = lib.no_default,
    ) -> NDFrameT:
        """
        Provide the rank of values within each group.

        Parameters
        ----------
        method : {'average', 'min', 'max', 'first', 'dense'}, default 'average'
            * average: average rank of group.
            * min: lowest rank in group.
            * max: highest rank in group.
            * first: ranks assigned in order they appear in the array.
            * dense: like 'min', but rank always increases by 1 between groups.
        ascending : bool, default True
            False for ranks by high (1) to low (N).
        na_option : {'keep', 'top', 'bottom'}, default 'keep'
            * keep: leave NA values where they are.
            * top: smallest rank if ascending.
            * bottom: smallest rank if descending.
        pct : bool, default False
            Compute percentage rank of data within each group.
        axis : int, default 0
            The axis of the object over which to compute the rank.

            .. deprecated:: 2.1.0
                For axis=1, operate on the underlying object instead. Otherwise
                the axis keyword is not necessary.

        Returns
        -------
        DataFrame with ranking of values within each group
        %(see_also)s
        Examples
        --------
        >>> df = pd.DataFrame(
        ...     {
        ...         "group": ["a", "a", "a", "a", "a", "b", "b", "b", "b", "b"],
        ...         "value": [2, 4, 2, 3, 5, 1, 2, 4, 1, 5],
        ...     }
        ... )
        >>> df
          group  value
        0     a      2
        1     a      4
        2     a      2
        3     a      3
        4     a      5
        5     b      1
        6     b      2
        7     b      4
        8     b      1
        9     b      5
        >>> for method in ['average', 'min', 'max', 'dense', 'first']:
        ...     df[f'{method}_rank'] = df.groupby('group')['value'].rank(method)
        >>> df
          group  value  average_rank  min_rank  max_rank  dense_rank  first_rank
        0     a      2           1.5       1.0       2.0         1.0         1.0
        1     a      4           4.0       4.0       4.0         3.0         4.0
        2     a      2           1.5       1.0       2.0         1.0         2.0
        3     a      3           3.0       3.0       3.0         2.0         3.0
        4     a      5           5.0       5.0       5.0         4.0         5.0
        5     b      1           1.5       1.0       2.0         1.0         1.0
        6     b      2           3.0       3.0       3.0         2.0         3.0
        7     b      4           4.0       4.0       4.0         3.0         4.0
        8     b      1           1.5       1.0       2.0         1.0         2.0
        9     b      5           5.0       5.0       5.0         4.0         5.0
        """
        if na_option not in {"keep", "top", "bottom"}:
            msg = "na_option must be one of 'keep', 'top', or 'bottom'"
            raise ValueError(msg)

        if axis is not lib.no_default:
            axis = self.obj._get_axis_number(axis)
            self._deprecate_axis(axis, "rank")
        else:
            axis = 0

        kwargs = {
            "ties_method": method,
            "ascending": ascending,
            "na_option": na_option,
            "pct": pct,
        }
        if axis != 0:
            # DataFrame uses different keyword name
            kwargs["method"] = kwargs.pop("ties_method")
            f = lambda x: x.rank(axis=axis, numeric_only=False, **kwargs)
            result = self._python_apply_general(
                f, self._selected_obj, is_transform=True
            )
            return result

        return self._cython_transform(
            "rank",
            numeric_only=False,
            axis=axis,
            **kwargs,
        )

    @final
    @Substitution(name="groupby")
    @Substitution(see_also=_common_see_also)
    def cumprod(
        self, axis: Axis | lib.NoDefault = lib.no_default, *args, **kwargs
    ) -> NDFrameT:
        """
        Cumulative product for each group.

        Returns
        -------
        Series or DataFrame
        %(see_also)s
        Examples
        --------
        For SeriesGroupBy:

        >>> lst = ['a', 'a', 'b']
        >>> ser = pd.Series([6, 2, 0], index=lst)
        >>> ser
        a    6
        a    2
        b    0
        dtype: int64
        >>> ser.groupby(level=0).cumprod()
        a    6
        a   12
        b    0
        dtype: int64

        For DataFrameGroupBy:

        >>> data = [[1, 8, 2], [1, 2, 5], [2, 6, 9]]
        >>> df = pd.DataFrame(data, columns=["a", "b", "c"],
        ...                   index=["cow", "horse", "bull"])
        >>> df
                a   b   c
        cow     1   8   2
        horse   1   2   5
        bull    2   6   9
        >>> df.groupby("a").groups
        {1: ['cow', 'horse'], 2: ['bull']}
        >>> df.groupby("a").cumprod()
                b   c
        cow     8   2
        horse  16  10
        bull    6   9
        """
        nv.validate_groupby_func("cumprod", args, kwargs, ["numeric_only", "skipna"])
        if axis is not lib.no_default:
            axis = self.obj._get_axis_number(axis)
            self._deprecate_axis(axis, "cumprod")
        else:
            axis = 0

        if axis != 0:
            f = lambda x: x.cumprod(axis=axis, **kwargs)
            return self._python_apply_general(f, self._selected_obj, is_transform=True)

        return self._cython_transform("cumprod", **kwargs)

    @final
    @Substitution(name="groupby")
    @Substitution(see_also=_common_see_also)
    def cumsum(
        self, axis: Axis | lib.NoDefault = lib.no_default, *args, **kwargs
    ) -> NDFrameT:
        """
        Cumulative sum for each group.

        Returns
        -------
        Series or DataFrame
        %(see_also)s
        Examples
        --------
        For SeriesGroupBy:

        >>> lst = ['a', 'a', 'b']
        >>> ser = pd.Series([6, 2, 0], index=lst)
        >>> ser
        a    6
        a    2
        b    0
        dtype: int64
        >>> ser.groupby(level=0).cumsum()
        a    6
        a    8
        b    0
        dtype: int64

        For DataFrameGroupBy:

        >>> data = [[1, 8, 2], [1, 2, 5], [2, 6, 9]]
        >>> df = pd.DataFrame(data, columns=["a", "b", "c"],
        ...                   index=["fox", "gorilla", "lion"])
        >>> df
                  a   b   c
        fox       1   8   2
        gorilla   1   2   5
        lion      2   6   9
        >>> df.groupby("a").groups
        {1: ['fox', 'gorilla'], 2: ['lion']}
        >>> df.groupby("a").cumsum()
                  b   c
        fox       8   2
        gorilla  10   7
        lion      6   9
        """
        nv.validate_groupby_func("cumsum", args, kwargs, ["numeric_only", "skipna"])
        if axis is not lib.no_default:
            axis = self.obj._get_axis_number(axis)
            self._deprecate_axis(axis, "cumsum")
        else:
            axis = 0

        if axis != 0:
            f = lambda x: x.cumsum(axis=axis, **kwargs)
            return self._python_apply_general(f, self._selected_obj, is_transform=True)

        return self._cython_transform("cumsum", **kwargs)

    @final
    @Substitution(name="groupby")
    @Substitution(see_also=_common_see_also)
    def cummin(
        self,
        axis: AxisInt | lib.NoDefault = lib.no_default,
        numeric_only: bool = False,
        **kwargs,
    ) -> NDFrameT:
        """
        Cumulative min for each group.

        Returns
        -------
        Series or DataFrame
        %(see_also)s
        Examples
        --------
        For SeriesGroupBy:

        >>> lst = ['a', 'a', 'a', 'b', 'b', 'b']
        >>> ser = pd.Series([1, 6, 2, 3, 0, 4], index=lst)
        >>> ser
        a    1
        a    6
        a    2
        b    3
        b    0
        b    4
        dtype: int64
        >>> ser.groupby(level=0).cummin()
        a    1
        a    1
        a    1
        b    3
        b    0
        b    0
        dtype: int64

        For DataFrameGroupBy:

        >>> data = [[1, 0, 2], [1, 1, 5], [6, 6, 9]]
        >>> df = pd.DataFrame(data, columns=["a", "b", "c"],
        ...                   index=["snake", "rabbit", "turtle"])
        >>> df
                a   b   c
        snake   1   0   2
        rabbit  1   1   5
        turtle  6   6   9
        >>> df.groupby("a").groups
        {1: ['snake', 'rabbit'], 6: ['turtle']}
        >>> df.groupby("a").cummin()
                b   c
        snake   0   2
        rabbit  0   2
        turtle  6   9
        """
        skipna = kwargs.get("skipna", True)
        if axis is not lib.no_default:
            axis = self.obj._get_axis_number(axis)
            self._deprecate_axis(axis, "cummin")
        else:
            axis = 0

        if axis != 0:
            f = lambda x: np.minimum.accumulate(x, axis)
            obj = self._selected_obj
            if numeric_only:
                obj = obj._get_numeric_data()
            return self._python_apply_general(f, obj, is_transform=True)

        return self._cython_transform(
            "cummin", numeric_only=numeric_only, skipna=skipna
        )

    @final
    @Substitution(name="groupby")
    @Substitution(see_also=_common_see_also)
    def cummax(
        self,
        axis: AxisInt | lib.NoDefault = lib.no_default,
        numeric_only: bool = False,
        **kwargs,
    ) -> NDFrameT:
        """
        Cumulative max for each group.

        Returns
        -------
        Series or DataFrame
        %(see_also)s
        Examples
        --------
        For SeriesGroupBy:

        >>> lst = ['a', 'a', 'a', 'b', 'b', 'b']
        >>> ser = pd.Series([1, 6, 2, 3, 1, 4], index=lst)
        >>> ser
        a    1
        a    6
        a    2
        b    3
        b    1
        b    4
        dtype: int64
        >>> ser.groupby(level=0).cummax()
        a    1
        a    6
        a    6
        b    3
        b    3
        b    4
        dtype: int64

        For DataFrameGroupBy:

        >>> data = [[1, 8, 2], [1, 1, 0], [2, 6, 9]]
        >>> df = pd.DataFrame(data, columns=["a", "b", "c"],
        ...                   index=["cow", "horse", "bull"])
        >>> df
                a   b   c
        cow     1   8   2
        horse   1   1   0
        bull    2   6   9
        >>> df.groupby("a").groups
        {1: ['cow', 'horse'], 2: ['bull']}
        >>> df.groupby("a").cummax()
                b   c
        cow     8   2
        horse   8   2
        bull    6   9
        """
        skipna = kwargs.get("skipna", True)
        if axis is not lib.no_default:
            axis = self.obj._get_axis_number(axis)
            self._deprecate_axis(axis, "cummax")
        else:
            axis = 0

        if axis != 0:
            f = lambda x: np.maximum.accumulate(x, axis)
            obj = self._selected_obj
            if numeric_only:
                obj = obj._get_numeric_data()
            return self._python_apply_general(f, obj, is_transform=True)

        return self._cython_transform(
            "cummax", numeric_only=numeric_only, skipna=skipna
        )

    @final
    @Substitution(name="groupby")
    def shift(
        self,
        periods: int | Sequence[int] = 1,
        freq=None,
        axis: Axis | lib.NoDefault = lib.no_default,
        fill_value=lib.no_default,
        suffix: str | None = None,
    ):
        """
        Shift each group by periods observations.

        If freq is passed, the index will be increased using the periods and the freq.

        Parameters
        ----------
        periods : int | Sequence[int], default 1
            Number of periods to shift. If a list of values, shift each group by
            each period.
        freq : str, optional
            Frequency string.
        axis : axis to shift, default 0
            Shift direction.

            .. deprecated:: 2.1.0
                For axis=1, operate on the underlying object instead. Otherwise
                the axis keyword is not necessary.

        fill_value : optional
            The scalar value to use for newly introduced missing values.

            .. versionchanged:: 2.1.0
                Will raise a ``ValueError`` if ``freq`` is provided too.

        suffix : str, optional
            A string to add to each shifted column if there are multiple periods.
            Ignored otherwise.

        Returns
        -------
        Series or DataFrame
            Object shifted within each group.

        See Also
        --------
        Index.shift : Shift values of Index.

        Examples
        --------

        For SeriesGroupBy:

        >>> lst = ['a', 'a', 'b', 'b']
        >>> ser = pd.Series([1, 2, 3, 4], index=lst)
        >>> ser
        a    1
        a    2
        b    3
        b    4
        dtype: int64
        >>> ser.groupby(level=0).shift(1)
        a    NaN
        a    1.0
        b    NaN
        b    3.0
        dtype: float64

        For DataFrameGroupBy:

        >>> data = [[1, 2, 3], [1, 5, 6], [2, 5, 8], [2, 6, 9]]
        >>> df = pd.DataFrame(data, columns=["a", "b", "c"],
        ...                   index=["tuna", "salmon", "catfish", "goldfish"])
        >>> df
                   a  b  c
            tuna   1  2  3
          salmon   1  5  6
         catfish   2  5  8
        goldfish   2  6  9
        >>> df.groupby("a").shift(1)
                      b    c
            tuna    NaN  NaN
          salmon    2.0  3.0
         catfish    NaN  NaN
        goldfish    5.0  8.0
        """
        if axis is not lib.no_default:
            axis = self.obj._get_axis_number(axis)
            self._deprecate_axis(axis, "shift")
        else:
            axis = 0

        if is_list_like(periods):
            if axis == 1:
                raise ValueError(
                    "If `periods` contains multiple shifts, `axis` cannot be 1."
                )
            periods = cast(Sequence, periods)
            if len(periods) == 0:
                raise ValueError("If `periods` is an iterable, it cannot be empty.")
            from pandas.core.reshape.concat import concat

            add_suffix = True
        else:
            if not is_integer(periods):
                raise TypeError(
                    f"Periods must be integer, but {periods} is {type(periods)}."
                )
            if suffix:
                raise ValueError("Cannot specify `suffix` if `periods` is an int.")
            periods = [cast(int, periods)]
            add_suffix = False

        shifted_dataframes = []
        for period in periods:
            if not is_integer(period):
                raise TypeError(
                    f"Periods must be integer, but {period} is {type(period)}."
                )
            period = cast(int, period)
            if freq is not None or axis != 0:
                f = lambda x: x.shift(
                    period, freq, axis, fill_value  # pylint: disable=cell-var-from-loop
                )
                shifted = self._python_apply_general(
                    f, self._selected_obj, is_transform=True
                )
            else:
                if fill_value is lib.no_default:
                    fill_value = None
                ids, _, ngroups = self._grouper.group_info
                res_indexer = np.zeros(len(ids), dtype=np.int64)

                libgroupby.group_shift_indexer(res_indexer, ids, ngroups, period)

                obj = self._obj_with_exclusions

                shifted = obj._reindex_with_indexers(
                    {self.axis: (obj.axes[self.axis], res_indexer)},
                    fill_value=fill_value,
                    allow_dups=True,
                )

            if add_suffix:
                if isinstance(shifted, Series):
                    shifted = cast(NDFrameT, shifted.to_frame())
                shifted = shifted.add_suffix(
                    f"{suffix}_{period}" if suffix else f"_{period}"
                )
            shifted_dataframes.append(cast(Union[Series, DataFrame], shifted))

        return (
            shifted_dataframes[0]
            if len(shifted_dataframes) == 1
            else concat(shifted_dataframes, axis=1)
        )

    @final
    @Substitution(name="groupby")
    @Substitution(see_also=_common_see_also)
    def diff(
        self, periods: int = 1, axis: AxisInt | lib.NoDefault = lib.no_default
    ) -> NDFrameT:
        """
        First discrete difference of element.

        Calculates the difference of each element compared with another
        element in the group (default is element in previous row).

        Parameters
        ----------
        periods : int, default 1
            Periods to shift for calculating difference, accepts negative values.
        axis : axis to shift, default 0
            Take difference over rows (0) or columns (1).

            .. deprecated:: 2.1.0
                For axis=1, operate on the underlying object instead. Otherwise
                the axis keyword is not necessary.

        Returns
        -------
        Series or DataFrame
            First differences.
        %(see_also)s
        Examples
        --------
        For SeriesGroupBy:

        >>> lst = ['a', 'a', 'a', 'b', 'b', 'b']
        >>> ser = pd.Series([7, 2, 8, 4, 3, 3], index=lst)
        >>> ser
        a     7
        a     2
        a     8
        b     4
        b     3
        b     3
        dtype: int64
        >>> ser.groupby(level=0).diff()
        a    NaN
        a   -5.0
        a    6.0
        b    NaN
        b   -1.0
        b    0.0
        dtype: float64

        For DataFrameGroupBy:

        >>> data = {'a': [1, 3, 5, 7, 7, 8, 3], 'b': [1, 4, 8, 4, 4, 2, 1]}
        >>> df = pd.DataFrame(data, index=['dog', 'dog', 'dog',
        ...                   'mouse', 'mouse', 'mouse', 'mouse'])
        >>> df
                 a  b
          dog    1  1
          dog    3  4
          dog    5  8
        mouse    7  4
        mouse    7  4
        mouse    8  2
        mouse    3  1
        >>> df.groupby(level=0).diff()
                 a    b
          dog  NaN  NaN
          dog  2.0  3.0
          dog  2.0  4.0
        mouse  NaN  NaN
        mouse  0.0  0.0
        mouse  1.0 -2.0
        mouse -5.0 -1.0
        """
        if axis is not lib.no_default:
            axis = self.obj._get_axis_number(axis)
            self._deprecate_axis(axis, "diff")
        else:
            axis = 0

        if axis != 0:
            return self.apply(lambda x: x.diff(periods=periods, axis=axis))

        obj = self._obj_with_exclusions
        shifted = self.shift(periods=periods)

        # GH45562 - to retain existing behavior and match behavior of Series.diff(),
        # int8 and int16 are coerced to float32 rather than float64.
        dtypes_to_f32 = ["int8", "int16"]
        if obj.ndim == 1:
            if obj.dtype in dtypes_to_f32:
                shifted = shifted.astype("float32")
        else:
            to_coerce = [c for c, dtype in obj.dtypes.items() if dtype in dtypes_to_f32]
            if len(to_coerce):
                shifted = shifted.astype({c: "float32" for c in to_coerce})

        return obj - shifted

    @final
    @Substitution(name="groupby")
    @Substitution(see_also=_common_see_also)
    def pct_change(
        self,
        periods: int = 1,
        fill_method: FillnaOptions | None | lib.NoDefault = lib.no_default,
        limit: int | None | lib.NoDefault = lib.no_default,
        freq=None,
        axis: Axis | lib.NoDefault = lib.no_default,
    ):
        """
        Calculate pct_change of each value to previous entry in group.

        Returns
        -------
        Series or DataFrame
            Percentage changes within each group.
        %(see_also)s
        Examples
        --------

        For SeriesGroupBy:

        >>> lst = ['a', 'a', 'b', 'b']
        >>> ser = pd.Series([1, 2, 3, 4], index=lst)
        >>> ser
        a    1
        a    2
        b    3
        b    4
        dtype: int64
        >>> ser.groupby(level=0).pct_change()
        a         NaN
        a    1.000000
        b         NaN
        b    0.333333
        dtype: float64

        For DataFrameGroupBy:

        >>> data = [[1, 2, 3], [1, 5, 6], [2, 5, 8], [2, 6, 9]]
        >>> df = pd.DataFrame(data, columns=["a", "b", "c"],
        ...                   index=["tuna", "salmon", "catfish", "goldfish"])
        >>> df
                   a  b  c
            tuna   1  2  3
          salmon   1  5  6
         catfish   2  5  8
        goldfish   2  6  9
        >>> df.groupby("a").pct_change()
                    b  c
            tuna    NaN    NaN
          salmon    1.5  1.000
         catfish    NaN    NaN
        goldfish    0.2  0.125
        """
        # GH#53491
        if fill_method not in (lib.no_default, None) or limit is not lib.no_default:
            warnings.warn(
                "The 'fill_method' keyword being not None and the 'limit' keyword in "
                f"{type(self).__name__}.pct_change are deprecated and will be removed "
                "in a future version. Either fill in any non-leading NA values prior "
                "to calling pct_change or specify 'fill_method=None' to not fill NA "
                "values.",
                FutureWarning,
                stacklevel=find_stack_level(),
            )
        if fill_method is lib.no_default:
            if limit is lib.no_default and any(
                grp.isna().values.any() for _, grp in self
            ):
                warnings.warn(
                    "The default fill_method='ffill' in "
                    f"{type(self).__name__}.pct_change is deprecated and will "
                    "be removed in a future version. Either fill in any "
                    "non-leading NA values prior to calling pct_change or "
                    "specify 'fill_method=None' to not fill NA values.",
                    FutureWarning,
                    stacklevel=find_stack_level(),
                )
            fill_method = "ffill"
        if limit is lib.no_default:
            limit = None

        if axis is not lib.no_default:
            axis = self.obj._get_axis_number(axis)
            self._deprecate_axis(axis, "pct_change")
        else:
            axis = 0

        # TODO(GH#23918): Remove this conditional for SeriesGroupBy when
        #  GH#23918 is fixed
        if freq is not None or axis != 0:
            f = lambda x: x.pct_change(
                periods=periods,
                fill_method=fill_method,
                limit=limit,
                freq=freq,
                axis=axis,
            )
            return self._python_apply_general(f, self._selected_obj, is_transform=True)

        if fill_method is None:  # GH30463
            fill_method = "ffill"
            limit = 0
        filled = getattr(self, fill_method)(limit=limit)
        if self.axis == 0:
            fill_grp = filled.groupby(self._grouper.codes, group_keys=self.group_keys)
        else:
            fill_grp = filled.T.groupby(self._grouper.codes, group_keys=self.group_keys)
        shifted = fill_grp.shift(periods=periods, freq=freq)
        if self.axis == 1:
            shifted = shifted.T
        return (filled / shifted) - 1

    @final
    @Substitution(name="groupby")
    @Substitution(see_also=_common_see_also)
    def head(self, n: int = 5) -> NDFrameT:
        """
        Return first n rows of each group.

        Similar to ``.apply(lambda x: x.head(n))``, but it returns a subset of rows
        from the original DataFrame with original index and order preserved
        (``as_index`` flag is ignored).

        Parameters
        ----------
        n : int
            If positive: number of entries to include from start of each group.
            If negative: number of entries to exclude from end of each group.

        Returns
        -------
        Series or DataFrame
            Subset of original Series or DataFrame as determined by n.
        %(see_also)s
        Examples
        --------

        >>> df = pd.DataFrame([[1, 2], [1, 4], [5, 6]],
        ...                   columns=['A', 'B'])
        >>> df.groupby('A').head(1)
           A  B
        0  1  2
        2  5  6
        >>> df.groupby('A').head(-1)
           A  B
        0  1  2
        """
        mask = self._make_mask_from_positional_indexer(slice(None, n))
        return self._mask_selected_obj(mask)

    @final
    @Substitution(name="groupby")
    @Substitution(see_also=_common_see_also)
    def tail(self, n: int = 5) -> NDFrameT:
        """
        Return last n rows of each group.

        Similar to ``.apply(lambda x: x.tail(n))``, but it returns a subset of rows
        from the original DataFrame with original index and order preserved
        (``as_index`` flag is ignored).

        Parameters
        ----------
        n : int
            If positive: number of entries to include from end of each group.
            If negative: number of entries to exclude from start of each group.

        Returns
        -------
        Series or DataFrame
            Subset of original Series or DataFrame as determined by n.
        %(see_also)s
        Examples
        --------

        >>> df = pd.DataFrame([['a', 1], ['a', 2], ['b', 1], ['b', 2]],
        ...                   columns=['A', 'B'])
        >>> df.groupby('A').tail(1)
           A  B
        1  a  2
        3  b  2
        >>> df.groupby('A').tail(-1)
           A  B
        1  a  2
        3  b  2
        """
        if n:
            mask = self._make_mask_from_positional_indexer(slice(-n, None))
        else:
            mask = self._make_mask_from_positional_indexer([])

        return self._mask_selected_obj(mask)

    @final
    def _mask_selected_obj(self, mask: npt.NDArray[np.bool_]) -> NDFrameT:
        """
        Return _selected_obj with mask applied to the correct axis.

        Parameters
        ----------
        mask : np.ndarray[bool]
            Boolean mask to apply.

        Returns
        -------
        Series or DataFrame
            Filtered _selected_obj.
        """
        ids = self._grouper.group_info[0]
        mask = mask & (ids != -1)

        if self.axis == 0:
            return self._selected_obj[mask]
        else:
            return self._selected_obj.iloc[:, mask]

    @final
    def _reindex_output(
        self,
        output: OutputFrameOrSeries,
        fill_value: Scalar = np.nan,
        qs: npt.NDArray[np.float64] | None = None,
    ) -> OutputFrameOrSeries:
        """
        If we have categorical groupers, then we might want to make sure that
        we have a fully re-indexed output to the levels. This means expanding
        the output space to accommodate all values in the cartesian product of
        our groups, regardless of whether they were observed in the data or
        not. This will expand the output space if there are missing groups.

        The method returns early without modifying the input if the number of
        groupings is less than 2, self.observed == True or none of the groupers
        are categorical.

        Parameters
        ----------
        output : Series or DataFrame
            Object resulting from grouping and applying an operation.
        fill_value : scalar, default np.nan
            Value to use for unobserved categories if self.observed is False.
        qs : np.ndarray[float64] or None, default None
            quantile values, only relevant for quantile.

        Returns
        -------
        Series or DataFrame
            Object (potentially) re-indexed to include all possible groups.
        """
        groupings = self._grouper.groupings
        if len(groupings) == 1:
            return output

        # if we only care about the observed values
        # we are done
        elif self.observed:
            return output

        # reindexing only applies to a Categorical grouper
        elif not any(
            isinstance(ping.grouping_vector, (Categorical, CategoricalIndex))
            for ping in groupings
        ):
            return output

        levels_list = [ping._group_index for ping in groupings]
        names = self._grouper.names
        if qs is not None:
            # error: Argument 1 to "append" of "list" has incompatible type
            # "ndarray[Any, dtype[floating[_64Bit]]]"; expected "Index"
            levels_list.append(qs)  # type: ignore[arg-type]
            names = names + [None]
        index = MultiIndex.from_product(levels_list, names=names)
        if self.sort:
            index = index.sort_values()

        if self.as_index:
            # Always holds for SeriesGroupBy unless GH#36507 is implemented
            d = {
                self.obj._get_axis_name(self.axis): index,
                "copy": False,
                "fill_value": fill_value,
            }
            return output.reindex(**d)  # type: ignore[arg-type]

        # GH 13204
        # Here, the categorical in-axis groupers, which need to be fully
        # expanded, are columns in `output`. An idea is to do:
        # output = output.set_index(self._grouper.names)
        #                .reindex(index).reset_index()
        # but special care has to be taken because of possible not-in-axis
        # groupers.
        # So, we manually select and drop the in-axis grouper columns,
        # reindex `output`, and then reset the in-axis grouper columns.

        # Select in-axis groupers
        in_axis_grps = [
            (i, ping.name) for (i, ping) in enumerate(groupings) if ping.in_axis
        ]
        if len(in_axis_grps) > 0:
            g_nums, g_names = zip(*in_axis_grps)
            output = output.drop(labels=list(g_names), axis=1)

        # Set a temp index and reindex (possibly expanding)
        output = output.set_index(self._grouper.result_index).reindex(
            index, copy=False, fill_value=fill_value
        )

        # Reset in-axis grouper columns
        # (using level numbers `g_nums` because level names may not be unique)
        if len(in_axis_grps) > 0:
            output = output.reset_index(level=g_nums)

        return output.reset_index(drop=True)

    @final
    def sample(
        self,
        n: int | None = None,
        frac: float | None = None,
        replace: bool = False,
        weights: Sequence | Series | None = None,
        random_state: RandomState | None = None,
    ):
        """
        Return a random sample of items from each group.

        You can use `random_state` for reproducibility.

        Parameters
        ----------
        n : int, optional
            Number of items to return for each group. Cannot be used with
            `frac` and must be no larger than the smallest group unless
            `replace` is True. Default is one if `frac` is None.
        frac : float, optional
            Fraction of items to return. Cannot be used with `n`.
        replace : bool, default False
            Allow or disallow sampling of the same row more than once.
        weights : list-like, optional
            Default None results in equal probability weighting.
            If passed a list-like then values must have the same length as
            the underlying DataFrame or Series object and will be used as
            sampling probabilities after normalization within each group.
            Values must be non-negative with at least one positive element
            within each group.
        random_state : int, array-like, BitGenerator, np.random.RandomState, np.random.Generator, optional
            If int, array-like, or BitGenerator, seed for random number generator.
            If np.random.RandomState or np.random.Generator, use as given.

            .. versionchanged:: 1.4.0

                np.random.Generator objects now accepted

        Returns
        -------
        Series or DataFrame
            A new object of same type as caller containing items randomly
            sampled within each group from the caller object.

        See Also
        --------
        DataFrame.sample: Generate random samples from a DataFrame object.
        numpy.random.choice: Generate a random sample from a given 1-D numpy
            array.

        Examples
        --------
        >>> df = pd.DataFrame(
        ...     {"a": ["red"] * 2 + ["blue"] * 2 + ["black"] * 2, "b": range(6)}
        ... )
        >>> df
               a  b
        0    red  0
        1    red  1
        2   blue  2
        3   blue  3
        4  black  4
        5  black  5

        Select one row at random for each distinct value in column a. The
        `random_state` argument can be used to guarantee reproducibility:

        >>> df.groupby("a").sample(n=1, random_state=1)
               a  b
        4  black  4
        2   blue  2
        1    red  1

        Set `frac` to sample fixed proportions rather than counts:

        >>> df.groupby("a")["b"].sample(frac=0.5, random_state=2)
        5    5
        2    2
        0    0
        Name: b, dtype: int64

        Control sample probabilities within groups by setting weights:

        >>> df.groupby("a").sample(
        ...     n=1,
        ...     weights=[1, 1, 1, 0, 0, 1],
        ...     random_state=1,
        ... )
               a  b
        5  black  5
        2   blue  2
        0    red  0
        """  # noqa: E501
        if self._selected_obj.empty:
            # GH48459 prevent ValueError when object is empty
            return self._selected_obj
        size = sample.process_sampling_size(n, frac, replace)
        if weights is not None:
            weights_arr = sample.preprocess_weights(
                self._selected_obj, weights, axis=self.axis
            )

        random_state = com.random_state(random_state)

        group_iterator = self._grouper.get_iterator(self._selected_obj, self.axis)

        sampled_indices = []
        for labels, obj in group_iterator:
            grp_indices = self.indices[labels]
            group_size = len(grp_indices)
            if size is not None:
                sample_size = size
            else:
                assert frac is not None
                sample_size = round(frac * group_size)

            grp_sample = sample.sample(
                group_size,
                size=sample_size,
                replace=replace,
                weights=None if weights is None else weights_arr[grp_indices],
                random_state=random_state,
            )
            sampled_indices.append(grp_indices[grp_sample])

        sampled_indices = np.concatenate(sampled_indices)
        return self._selected_obj.take(sampled_indices, axis=self.axis)

    def _idxmax_idxmin(
        self,
        how: Literal["idxmax", "idxmin"],
        ignore_unobserved: bool = False,
        axis: Axis | None | lib.NoDefault = lib.no_default,
        skipna: bool = True,
        numeric_only: bool = False,
    ) -> NDFrameT:
        """Compute idxmax/idxmin.

        Parameters
        ----------
        how : {'idxmin', 'idxmax'}
            Whether to compute idxmin or idxmax.
        axis : {{0 or 'index', 1 or 'columns'}}, default None
            The axis to use. 0 or 'index' for row-wise, 1 or 'columns' for column-wise.
            If axis is not provided, grouper's axis is used.
        numeric_only : bool, default False
            Include only float, int, boolean columns.
        skipna : bool, default True
            Exclude NA/null values. If an entire row/column is NA, the result
            will be NA.
        ignore_unobserved : bool, default False
            When True and an unobserved group is encountered, do not raise. This used
            for transform where unobserved groups do not play an impact on the result.

        Returns
        -------
        Series or DataFrame
            idxmax or idxmin for the groupby operation.
        """
        if axis is not lib.no_default:
            if axis is None:
                axis = self.axis
            axis = self.obj._get_axis_number(axis)
            self._deprecate_axis(axis, how)
        else:
            axis = self.axis

        if not self.observed and any(
            ping._passed_categorical for ping in self._grouper.groupings
        ):
            expected_len = np.prod(
                [len(ping._group_index) for ping in self._grouper.groupings]
            )
            if len(self._grouper.groupings) == 1:
                result_len = len(self._grouper.groupings[0].grouping_vector.unique())
            else:
                # result_index only contains observed groups in this case
                result_len = len(self._grouper.result_index)
            assert result_len <= expected_len
            has_unobserved = result_len < expected_len

            raise_err: bool | np.bool_ = not ignore_unobserved and has_unobserved
            # Only raise an error if there are columns to compute; otherwise we return
            # an empty DataFrame with an index (possibly including unobserved) but no
            # columns
            data = self._obj_with_exclusions
            if raise_err and isinstance(data, DataFrame):
                if numeric_only:
                    data = data._get_numeric_data()
                raise_err = len(data.columns) > 0

            if raise_err:
                raise ValueError(
                    f"Can't get {how} of an empty group due to unobserved categories. "
                    "Specify observed=True in groupby instead."
                )
        elif not skipna:
            if self._obj_with_exclusions.isna().any(axis=None):
                warnings.warn(
                    f"The behavior of {type(self).__name__}.{how} with all-NA "
                    "values, or any-NA and skipna=False, is deprecated. In a future "
                    "version this will raise ValueError",
                    FutureWarning,
                    stacklevel=find_stack_level(),
                )

        if axis == 1:
            try:

                def func(df):
                    method = getattr(df, how)
                    return method(axis=axis, skipna=skipna, numeric_only=numeric_only)

                func.__name__ = how
                result = self._python_apply_general(
                    func, self._obj_with_exclusions, not_indexed_same=True
                )
            except ValueError as err:
                name = "argmax" if how == "idxmax" else "argmin"
                if f"attempt to get {name} of an empty sequence" in str(err):
                    raise ValueError(
                        f"Can't get {how} of an empty group due to unobserved "
                        "categories. Specify observed=True in groupby instead."
                    ) from None
                raise
            return result

        result = self._agg_general(
            numeric_only=numeric_only,
            min_count=1,
            alias=how,
            skipna=skipna,
        )
        return result

    def _wrap_idxmax_idxmin(self, res: NDFrameT) -> NDFrameT:
        index = self.obj._get_axis(self.axis)
        if res.size == 0:
            result = res.astype(index.dtype)
        else:
            if isinstance(index, MultiIndex):
                index = index.to_flat_index()
            values = res._values
            assert isinstance(values, np.ndarray)
            na_value = na_value_for_dtype(index.dtype, compat=False)
            if isinstance(res, Series):
                # mypy: expression has type "Series", variable has type "NDFrameT"
                result = res._constructor(  # type: ignore[assignment]
                    index.array.take(values, allow_fill=True, fill_value=na_value),
                    index=res.index,
                    name=res.name,
                )
            else:
                data = {}
                for k, column_values in enumerate(values.T):
                    data[k] = index.array.take(
                        column_values, allow_fill=True, fill_value=na_value
                    )
                result = self.obj._constructor(data, index=res.index)
                result.columns = res.columns
        return result


@doc(GroupBy)
def get_groupby(
    obj: NDFrame,
    by: _KeysArgType | None = None,
    axis: AxisInt = 0,
    grouper: ops.BaseGrouper | None = None,
    group_keys: bool = True,
) -> GroupBy:
    klass: type[GroupBy]
    if isinstance(obj, Series):
        from pandas.core.groupby.generic import SeriesGroupBy

        klass = SeriesGroupBy
    elif isinstance(obj, DataFrame):
        from pandas.core.groupby.generic import DataFrameGroupBy

        klass = DataFrameGroupBy
    else:  # pragma: no cover
        raise TypeError(f"invalid type: {obj}")

    return klass(
        obj=obj,
        keys=by,
        axis=axis,
        grouper=grouper,
        group_keys=group_keys,
    )


def _insert_quantile_level(idx: Index, qs: npt.NDArray[np.float64]) -> MultiIndex:
    """
    Insert the sequence 'qs' of quantiles as the inner-most level of a MultiIndex.

    The quantile level in the MultiIndex is a repeated copy of 'qs'.

    Parameters
    ----------
    idx : Index
    qs : np.ndarray[float64]

    Returns
    -------
    MultiIndex
    """
    nqs = len(qs)
    lev_codes, lev = Index(qs).factorize()
    lev_codes = coerce_indexer_dtype(lev_codes, lev)

    if idx._is_multi:
        idx = cast(MultiIndex, idx)
        levels = list(idx.levels) + [lev]
        codes = [np.repeat(x, nqs) for x in idx.codes] + [np.tile(lev_codes, len(idx))]
        mi = MultiIndex(levels=levels, codes=codes, names=idx.names + [None])
    else:
        nidx = len(idx)
        idx_codes = coerce_indexer_dtype(np.arange(nidx), idx)
        levels = [idx, lev]
        codes = [np.repeat(idx_codes, nqs), np.tile(lev_codes, nidx)]
        mi = MultiIndex(levels=levels, codes=codes, names=[idx.name, None])

    return mi


# GH#7155
_apply_groupings_depr = (
    "{}.{} operated on the grouping columns. This behavior is deprecated, "
    "and in a future version of pandas the grouping columns will be excluded "
    "from the operation. Either pass `include_groups=False` to exclude the "
    "groupings or explicitly select the grouping columns after groupby to silence "
    "this warning."
)
```
