## Supplementary software v0.2.1 for "Virtual control arms for paediatric myopia trials: external validation of axial-elongation models": grouper.py

```
"""
Provide user facing operators for doing the split part of the
split-apply-combine paradigm.
"""
from __future__ import annotations

from typing import (
    TYPE_CHECKING,
    final,
)
import warnings

import numpy as np

from pandas._config import (
    using_copy_on_write,
    warn_copy_on_write,
)

from pandas._libs import lib
from pandas._libs.tslibs import OutOfBoundsDatetime
from pandas.errors import InvalidIndexError
from pandas.util._decorators import cache_readonly
from pandas.util._exceptions import find_stack_level

from pandas.core.dtypes.common import (
    is_list_like,
    is_scalar,
)
from pandas.core.dtypes.dtypes import CategoricalDtype

from pandas.core import algorithms
from pandas.core.arrays import (
    Categorical,
    ExtensionArray,
)
import pandas.core.common as com
from pandas.core.frame import DataFrame
from pandas.core.groupby import ops
from pandas.core.groupby.categorical import recode_for_groupby
from pandas.core.indexes.api import (
    CategoricalIndex,
    Index,
    MultiIndex,
)
from pandas.core.series import Series

from pandas.io.formats.printing import pprint_thing

if TYPE_CHECKING:
    from collections.abc import (
        Hashable,
        Iterator,
    )

    from pandas._typing import (
        ArrayLike,
        Axis,
        NDFrameT,
        npt,
    )

    from pandas.core.generic import NDFrame


class Grouper:
    """
    A Grouper allows the user to specify a groupby instruction for an object.

    This specification will select a column via the key parameter, or if the
    level and/or axis parameters are given, a level of the index of the target
    object.

    If `axis` and/or `level` are passed as keywords to both `Grouper` and
    `groupby`, the values passed to `Grouper` take precedence.

    Parameters
    ----------
    key : str, defaults to None
        Groupby key, which selects the grouping column of the target.
    level : name/number, defaults to None
        The level for the target index.
    freq : str / frequency object, defaults to None
        This will groupby the specified frequency if the target selection
        (via key or level) is a datetime-like object. For full specification
        of available frequencies, please see `here
        <https://pandas.pydata.org/pandas-docs/stable/user_guide/timeseries.html#offset-aliases>`_.
    axis : str, int, defaults to 0
        Number/name of the axis.
    sort : bool, default to False
        Whether to sort the resulting labels.
    closed : {'left' or 'right'}
        Closed end of interval. Only when `freq` parameter is passed.
    label : {'left' or 'right'}
        Interval boundary to use for labeling.
        Only when `freq` parameter is passed.
    convention : {'start', 'end', 'e', 's'}
        If grouper is PeriodIndex and `freq` parameter is passed.

    origin : Timestamp or str, default 'start_day'
        The timestamp on which to adjust the grouping. The timezone of origin must
        match the timezone of the index.
        If string, must be one of the following:

        - 'epoch': `origin` is 1970-01-01
        - 'start': `origin` is the first value of the timeseries
        - 'start_day': `origin` is the first day at midnight of the timeseries

        - 'end': `origin` is the last value of the timeseries
        - 'end_day': `origin` is the ceiling midnight of the last day

        .. versionadded:: 1.3.0

    offset : Timedelta or str, default is None
        An offset timedelta added to the origin.

    dropna : bool, default True
        If True, and if group keys contain NA values, NA values together with
        row/column will be dropped. If False, NA values will also be treated as
        the key in groups.

    Returns
    -------
    Grouper or pandas.api.typing.TimeGrouper
        A TimeGrouper is returned if ``freq`` is not ``None``. Otherwise, a Grouper
        is returned.

    Examples
    --------
    ``df.groupby(pd.Grouper(key="Animal"))`` is equivalent to ``df.groupby('Animal')``

    >>> df = pd.DataFrame(
    ...     {
    ...         "Animal": ["Falcon", "Parrot", "Falcon", "Falcon", "Parrot"],
    ...         "Speed": [100, 5, 200, 300, 15],
    ...     }
    ... )
    >>> df
       Animal  Speed
    0  Falcon    100
    1  Parrot      5
    2  Falcon    200
    3  Falcon    300
    4  Parrot     15
    >>> df.groupby(pd.Grouper(key="Animal")).mean()
            Speed
    Animal
    Falcon  200.0
    Parrot   10.0

    Specify a resample operation on the column 'Publish date'

    >>> df = pd.DataFrame(
    ...    {
    ...        "Publish date": [
    ...             pd.Timestamp("2000-01-02"),
    ...             pd.Timestamp("2000-01-02"),
    ...             pd.Timestamp("2000-01-09"),
    ...             pd.Timestamp("2000-01-16")
    ...         ],
    ...         "ID": [0, 1, 2, 3],
    ...         "Price": [10, 20, 30, 40]
    ...     }
    ... )
    >>> df
      Publish date  ID  Price
    0   2000-01-02   0     10
    1   2000-01-02   1     20
    2   2000-01-09   2     30
    3   2000-01-16   3     40
    >>> df.groupby(pd.Grouper(key="Publish date", freq="1W")).mean()
                   ID  Price
    Publish date
    2000-01-02    0.5   15.0
    2000-01-09    2.0   30.0
    2000-01-16    3.0   40.0

    If you want to adjust the start of the bins based on a fixed timestamp:

    >>> start, end = '2000-10-01 23:30:00', '2000-10-02 00:30:00'
    >>> rng = pd.date_range(start, end, freq='7min')
    >>> ts = pd.Series(np.arange(len(rng)) * 3, index=rng)
    >>> ts
    2000-10-01 23:30:00     0
    2000-10-01 23:37:00     3
    2000-10-01 23:44:00     6
    2000-10-01 23:51:00     9
    2000-10-01 23:58:00    12
    2000-10-02 00:05:00    15
    2000-10-02 00:12:00    18
    2000-10-02 00:19:00    21
    2000-10-02 00:26:00    24
    Freq: 7min, dtype: int64

    >>> ts.groupby(pd.Grouper(freq='17min')).sum()
    2000-10-01 23:14:00     0
    2000-10-01 23:31:00     9
    2000-10-01 23:48:00    21
    2000-10-02 00:05:00    54
    2000-10-02 00:22:00    24
    Freq: 17min, dtype: int64

    >>> ts.groupby(pd.Grouper(freq='17min', origin='epoch')).sum()
    2000-10-01 23:18:00     0
    2000-10-01 23:35:00    18
    2000-10-01 23:52:00    27
    2000-10-02 00:09:00    39
    2000-10-02 00:26:00    24
    Freq: 17min, dtype: int64

    >>> ts.groupby(pd.Grouper(freq='17min', origin='2000-01-01')).sum()
    2000-10-01 23:24:00     3
    2000-10-01 23:41:00    15
    2000-10-01 23:58:00    45
    2000-10-02 00:15:00    45
    Freq: 17min, dtype: int64

    If you want to adjust the start of the bins with an `offset` Timedelta, the two
    following lines are equivalent:

    >>> ts.groupby(pd.Grouper(freq='17min', origin='start')).sum()
    2000-10-01 23:30:00     9
    2000-10-01 23:47:00    21
    2000-10-02 00:04:00    54
    2000-10-02 00:21:00    24
    Freq: 17min, dtype: int64

    >>> ts.groupby(pd.Grouper(freq='17min', offset='23h30min')).sum()
    2000-10-01 23:30:00     9
    2000-10-01 23:47:00    21
    2000-10-02 00:04:00    54
    2000-10-02 00:21:00    24
    Freq: 17min, dtype: int64

    To replace the use of the deprecated `base` argument, you can now use `offset`,
    in this example it is equivalent to have `base=2`:

    >>> ts.groupby(pd.Grouper(freq='17min', offset='2min')).sum()
    2000-10-01 23:16:00     0
    2000-10-01 23:33:00     9
    2000-10-01 23:50:00    36
    2000-10-02 00:07:00    39
    2000-10-02 00:24:00    24
    Freq: 17min, dtype: int64
    """

    sort: bool
    dropna: bool
    _gpr_index: Index | None
    _grouper: Index | None

    _attributes: tuple[str, ...] = ("key", "level", "freq", "axis", "sort", "dropna")

    def __new__(cls, *args, **kwargs):
        if kwargs.get("freq") is not None:
            from pandas.core.resample import TimeGrouper

            cls = TimeGrouper
        return super().__new__(cls)

    def __init__(
        self,
        key=None,
        level=None,
        freq=None,
        axis: Axis | lib.NoDefault = lib.no_default,
        sort: bool = False,
        dropna: bool = True,
    ) -> None:
        if type(self) is Grouper:
            # i.e. not TimeGrouper
            if axis is not lib.no_default:
                warnings.warn(
                    "Grouper axis keyword is deprecated and will be removed in a "
                    "future version. To group on axis=1, use obj.T.groupby(...) "
                    "instead",
                    FutureWarning,
                    stacklevel=find_stack_level(),
                )
            else:
                axis = 0
        if axis is lib.no_default:
            axis = 0

        self.key = key
        self.level = level
        self.freq = freq
        self.axis = axis
        self.sort = sort
        self.dropna = dropna

        self._grouper_deprecated = None
        self._indexer_deprecated: npt.NDArray[np.intp] | None = None
        self._obj_deprecated = None
        self._gpr_index = None
        self.binner = None
        self._grouper = None
        self._indexer: npt.NDArray[np.intp] | None = None

    def _get_grouper(
        self, obj: NDFrameT, validate: bool = True
    ) -> tuple[ops.BaseGrouper, NDFrameT]:
        """
        Parameters
        ----------
        obj : Series or DataFrame
        validate : bool, default True
            if True, validate the grouper

        Returns
        -------
        a tuple of grouper, obj (possibly sorted)
        """
        obj, _, _ = self._set_grouper(obj)
        grouper, _, obj = get_grouper(
            obj,
            [self.key],
            axis=self.axis,
            level=self.level,
            sort=self.sort,
            validate=validate,
            dropna=self.dropna,
        )
        # Without setting this, subsequent lookups to .groups raise
        # error: Incompatible types in assignment (expression has type "BaseGrouper",
        # variable has type "None")
        self._grouper_deprecated = grouper  # type: ignore[assignment]

        return grouper, obj

    def _set_grouper(
        self, obj: NDFrameT, sort: bool = False, *, gpr_index: Index | None = None
    ) -> tuple[NDFrameT, Index, npt.NDArray[np.intp] | None]:
        """
        given an object and the specifications, setup the internal grouper
        for this particular specification

        Parameters
        ----------
        obj : Series or DataFrame
        sort : bool, default False
            whether the resulting grouper should be sorted
        gpr_index : Index or None, default None

        Returns
        -------
        NDFrame
        Index
        np.ndarray[np.intp] | None
        """
        assert obj is not None

        if self.key is not None and self.level is not None:
            raise ValueError("The Grouper cannot specify both a key and a level!")

        # Keep self._grouper value before overriding
        if self._grouper is None:
            # TODO: What are we assuming about subsequent calls?
            self._grouper = gpr_index
            self._indexer = self._indexer_deprecated

        # the key must be a valid info item
        if self.key is not None:
            key = self.key
            # The 'on' is already defined
            if getattr(gpr_index, "name", None) == key and isinstance(obj, Series):
                # Sometimes self._grouper will have been resorted while
                # obj has not. In this case there is a mismatch when we
                # call self._grouper.take(obj.index) so we need to undo the sorting
                # before we call _grouper.take.
                assert self._grouper is not None
                if self._indexer is not None:
                    reverse_indexer = self._indexer.argsort()
                    unsorted_ax = self._grouper.take(reverse_indexer)
                    ax = unsorted_ax.take(obj.index)
                else:
                    ax = self._grouper.take(obj.index)
            else:
                if key not in obj._info_axis:
                    raise KeyError(f"The grouper name {key} is not found")
                ax = Index(obj[key], name=key)

        else:
            ax = obj._get_axis(self.axis)
            if self.level is not None:
                level = self.level

                # if a level is given it must be a mi level or
                # equivalent to the axis name
                if isinstance(ax, MultiIndex):
                    level = ax._get_level_number(level)
                    ax = Index(ax._get_level_values(level), name=ax.names[level])

                else:
                    if level not in (0, ax.name):
                        raise ValueError(f"The level {level} is not valid")

        # possibly sort
        indexer: npt.NDArray[np.intp] | None = None
        if (self.sort or sort) and not ax.is_monotonic_increasing:
            # use stable sort to support first, last, nth
            # TODO: why does putting na_position="first" fix datetimelike cases?
            indexer = self._indexer_deprecated = ax.array.argsort(
                kind="mergesort", na_position="first"
            )
            ax = ax.take(indexer)
            obj = obj.take(indexer, axis=self.axis)

        # error: Incompatible types in assignment (expression has type
        # "NDFrameT", variable has type "None")
        self._obj_deprecated = obj  # type: ignore[assignment]
        self._gpr_index = ax
        return obj, ax, indexer

    @final
    @property
    def ax(self) -> Index:
        warnings.warn(
            f"{type(self).__name__}.ax is deprecated and will be removed in a "
            "future version. Use Resampler.ax instead",
            FutureWarning,
            stacklevel=find_stack_level(),
        )
        index = self._gpr_index
        if index is None:
            raise ValueError("_set_grouper must be called before ax is accessed")
        return index

    @final
    @property
    def indexer(self):
        warnings.warn(
            f"{type(self).__name__}.indexer is deprecated and will be removed "
            "in a future version. Use Resampler.indexer instead.",
            FutureWarning,
            stacklevel=find_stack_level(),
        )
        return self._indexer_deprecated

    @final
    @property
    def obj(self):
        # TODO(3.0): enforcing these deprecations on Grouper should close
        #  GH#25564, GH#41930
        warnings.warn(
            f"{type(self).__name__}.obj is deprecated and will be removed "
            "in a future version. Use GroupBy.indexer instead.",
            FutureWarning,
            stacklevel=find_stack_level(),
        )
        return self._obj_deprecated

    @final
    @property
    def grouper(self):
        warnings.warn(
            f"{type(self).__name__}.grouper is deprecated and will be removed "
            "in a future version. Use GroupBy.grouper instead.",
            FutureWarning,
            stacklevel=find_stack_level(),
        )
        return self._grouper_deprecated

    @final
    @property
    def groups(self):
        warnings.warn(
            f"{type(self).__name__}.groups is deprecated and will be removed "
            "in a future version. Use GroupBy.groups instead.",
            FutureWarning,
            stacklevel=find_stack_level(),
        )
        # error: "None" has no attribute "groups"
        return self._grouper_deprecated.groups  # type: ignore[attr-defined]

    @final
    def __repr__(self) -> str:
        attrs_list = (
            f"{attr_name}={repr(getattr(self, attr_name))}"
            for attr_name in self._attributes
            if getattr(self, attr_name) is not None
        )
        attrs = ", ".join(attrs_list)
        cls_name = type(self).__name__
        return f"{cls_name}({attrs})"


@final
class Grouping:
    """
    Holds the grouping information for a single key

    Parameters
    ----------
    index : Index
    grouper :
    obj : DataFrame or Series
    name : Label
    level :
    observed : bool, default False
        If we are a Categorical, use the observed values
    in_axis : if the Grouping is a column in self.obj and hence among
        Groupby.exclusions list
    dropna : bool, default True
        Whether to drop NA groups.
    uniques : Array-like, optional
        When specified, will be used for unique values. Enables including empty groups
        in the result for a BinGrouper. Must not contain duplicates.

    Attributes
    -------
    indices : dict
        Mapping of {group -> index_list}
    codes : ndarray
        Group codes
    group_index : Index or None
        unique groups
    groups : dict
        Mapping of {group -> label_list}
    """

    _codes: npt.NDArray[np.signedinteger] | None = None
    _all_grouper: Categorical | None
    _orig_cats: Index | None
    _index: Index

    def __init__(
        self,
        index: Index,
        grouper=None,
        obj: NDFrame | None = None,
        level=None,
        sort: bool = True,
        observed: bool = False,
        in_axis: bool = False,
        dropna: bool = True,
        uniques: ArrayLike | None = None,
    ) -> None:
        self.level = level
        self._orig_grouper = grouper
        grouping_vector = _convert_grouper(index, grouper)
        self._all_grouper = None
        self._orig_cats = None
        self._index = index
        self._sort = sort
        self.obj = obj
        self._observed = observed
        self.in_axis = in_axis
        self._dropna = dropna
        self._uniques = uniques

        # we have a single grouper which may be a myriad of things,
        # some of which are dependent on the passing in level

        ilevel = self._ilevel
        if ilevel is not None:
            # In extant tests, the new self.grouping_vector matches
            #  `index.get_level_values(ilevel)` whenever
            #  mapper is None and isinstance(index, MultiIndex)
            if isinstance(index, MultiIndex):
                index_level = index.get_level_values(ilevel)
            else:
                index_level = index

            if grouping_vector is None:
                grouping_vector = index_level
            else:
                mapper = grouping_vector
                grouping_vector = index_level.map(mapper)

        # a passed Grouper like, directly get the grouper in the same way
        # as single grouper groupby, use the group_info to get codes
        elif isinstance(grouping_vector, Grouper):
            # get the new grouper; we already have disambiguated
            # what key/level refer to exactly, don't need to
            # check again as we have by this point converted these
            # to an actual value (rather than a pd.Grouper)
            assert self.obj is not None  # for mypy
            newgrouper, newobj = grouping_vector._get_grouper(self.obj, validate=False)
            self.obj = newobj

            if isinstance(newgrouper, ops.BinGrouper):
                # TODO: can we unwrap this and get a tighter typing
                #  for self.grouping_vector?
                grouping_vector = newgrouper
            else:
                # ops.BaseGrouper
                # TODO: 2023-02-03 no test cases with len(newgrouper.groupings) > 1.
                #  If that were to occur, would we be throwing out information?
                # error: Cannot determine type of "grouping_vector"  [has-type]
                ng = newgrouper.groupings[0].grouping_vector  # type: ignore[has-type]
                # use Index instead of ndarray so we can recover the name
                grouping_vector = Index(ng, name=newgrouper.result_index.name)

        elif not isinstance(
            grouping_vector, (Series, Index, ExtensionArray, np.ndarray)
        ):
            # no level passed
            if getattr(grouping_vector, "ndim", 1) != 1:
                t = str(type(grouping_vector))
                raise ValueError(f"Grouper for '{t}' not 1-dimensional")

            grouping_vector = index.map(grouping_vector)

            if not (
                hasattr(grouping_vector, "__len__")
                and len(grouping_vector) == len(index)
            ):
                grper = pprint_thing(grouping_vector)
                errmsg = (
                    "Grouper result violates len(labels) == "
                    f"len(data)\nresult: {grper}"
                )
                raise AssertionError(errmsg)

        if isinstance(grouping_vector, np.ndarray):
            if grouping_vector.dtype.kind in "mM":
                # if we have a date/time-like grouper, make sure that we have
                # Timestamps like
                # TODO 2022-10-08 we only have one test that gets here and
                #  values are already in nanoseconds in that case.
                grouping_vector = Series(grouping_vector).to_numpy()
        elif isinstance(getattr(grouping_vector, "dtype", None), CategoricalDtype):
            # a passed Categorical
            self._orig_cats = grouping_vector.categories
            grouping_vector, self._all_grouper = recode_for_groupby(
                grouping_vector, sort, observed
            )

        self.grouping_vector = grouping_vector

    def __repr__(self) -> str:
        return f"Grouping({self.name})"

    def __iter__(self) -> Iterator:
        return iter(self.indices)

    @cache_readonly
    def _passed_categorical(self) -> bool:
        dtype = getattr(self.grouping_vector, "dtype", None)
        return isinstance(dtype, CategoricalDtype)

    @cache_readonly
    def name(self) -> Hashable:
        ilevel = self._ilevel
        if ilevel is not None:
            return self._index.names[ilevel]

        if isinstance(self._orig_grouper, (Index, Series)):
            return self._orig_grouper.name

        elif isinstance(self.grouping_vector, ops.BaseGrouper):
            return self.grouping_vector.result_index.name

        elif isinstance(self.grouping_vector, Index):
            return self.grouping_vector.name

        # otherwise we have ndarray or ExtensionArray -> no name
        return None

    @cache_readonly
    def _ilevel(self) -> int | None:
        """
        If necessary, converted index level name to index level position.
        """
        level = self.level
        if level is None:
            return None
        if not isinstance(level, int):
            index = self._index
            if level not in index.names:
                raise AssertionError(f"Level {level} not in index")
            return index.names.index(level)
        return level

    @property
    def ngroups(self) -> int:
        return len(self._group_index)

    @cache_readonly
    def indices(self) -> dict[Hashable, npt.NDArray[np.intp]]:
        # we have a list of groupers
        if isinstance(self.grouping_vector, ops.BaseGrouper):
            return self.grouping_vector.indices

        values = Categorical(self.grouping_vector)
        return values._reverse_indexer()

    @property
    def codes(self) -> npt.NDArray[np.signedinteger]:
        return self._codes_and_uniques[0]

    @cache_readonly
    def _group_arraylike(self) -> ArrayLike:
        """
        Analogous to result_index, but holding an ArrayLike to ensure
        we can retain ExtensionDtypes.
        """
        if self._all_grouper is not None:
            # retain dtype for categories, including unobserved ones
            return self._result_index._values

        elif self._passed_categorical:
            return self._group_index._values

        return self._codes_and_uniques[1]

    @property
    def group_arraylike(self) -> ArrayLike:
        """
        Analogous to result_index, but holding an ArrayLike to ensure
        we can retain ExtensionDtypes.
        """
        warnings.warn(
            "group_arraylike is deprecated and will be removed in a future "
            "version of pandas",
            category=FutureWarning,
            stacklevel=find_stack_level(),
        )
        return self._group_arraylike

    @cache_readonly
    def _result_index(self) -> Index:
        # result_index retains dtype for categories, including unobserved ones,
        #  which group_index does not
        if self._all_grouper is not None:
            group_idx = self._group_index
            assert isinstance(group_idx, CategoricalIndex)
            cats = self._orig_cats
            # set_categories is dynamically added
            return group_idx.set_categories(cats)  # type: ignore[attr-defined]
        return self._group_index

    @property
    def result_index(self) -> Index:
        warnings.warn(
            "result_index is deprecated and will be removed in a future "
            "version of pandas",
            category=FutureWarning,
            stacklevel=find_stack_level(),
        )
        return self._result_index

    @cache_readonly
    def _group_index(self) -> Index:
        codes, uniques = self._codes_and_uniques
        if not self._dropna and self._passed_categorical:
            assert isinstance(uniques, Categorical)
            if self._sort and (codes == len(uniques)).any():
                # Add NA value on the end when sorting
                uniques = Categorical.from_codes(
                    np.append(uniques.codes, [-1]), uniques.categories, validate=False
                )
            elif len(codes) > 0:
                # Need to determine proper placement of NA value when not sorting
                cat = self.grouping_vector
                na_idx = (cat.codes < 0).argmax()
                if cat.codes[na_idx] < 0:
                    # count number of unique codes that comes before the nan value
                    na_unique_idx = algorithms.nunique_ints(cat.codes[:na_idx])
                    new_codes = np.insert(uniques.codes, na_unique_idx, -1)
                    uniques = Categorical.from_codes(
                        new_codes, uniques.categories, validate=False
                    )
        return Index._with_infer(uniques, name=self.name)

    @property
    def group_index(self) -> Index:
        warnings.warn(
            "group_index is deprecated and will be removed in a future "
            "version of pandas",
            category=FutureWarning,
            stacklevel=find_stack_level(),
        )
        return self._group_index

    @cache_readonly
    def _codes_and_uniques(self) -> tuple[npt.NDArray[np.signedinteger], ArrayLike]:
        uniques: ArrayLike
        if self._passed_categorical:
            # we make a CategoricalIndex out of the cat grouper
            # preserving the categories / ordered attributes;
            # doesn't (yet - GH#46909) handle dropna=False
            cat = self.grouping_vector
            categories = cat.categories

            if self._observed:
                ucodes = algorithms.unique1d(cat.codes)
                ucodes = ucodes[ucodes != -1]
                if self._sort:
                    ucodes = np.sort(ucodes)
            else:
                ucodes = np.arange(len(categories))

            uniques = Categorical.from_codes(
                codes=ucodes, categories=categories, ordered=cat.ordered, validate=False
            )

            codes = cat.codes
            if not self._dropna:
                na_mask = codes < 0
                if np.any(na_mask):
                    if self._sort:
                        # Replace NA codes with `largest code + 1`
                        na_code = len(categories)
                        codes = np.where(na_mask, na_code, codes)
                    else:
                        # Insert NA code into the codes based on first appearance
                        # A negative code must exist, no need to check codes[na_idx] < 0
                        na_idx = na_mask.argmax()
                        # count number of unique codes that comes before the nan value
                        na_code = algorithms.nunique_ints(codes[:na_idx])
                        codes = np.where(codes >= na_code, codes + 1, codes)
                        codes = np.where(na_mask, na_code, codes)

            if not self._observed:
                uniques = uniques.reorder_categories(self._orig_cats)

            return codes, uniques

        elif isinstance(self.grouping_vector, ops.BaseGrouper):
            # we have a list of groupers
            codes = self.grouping_vector.codes_info
            uniques = self.grouping_vector.result_index._values
        elif self._uniques is not None:
            # GH#50486 Code grouping_vector using _uniques; allows
            # including uniques that are not present in grouping_vector.
            cat = Categorical(self.grouping_vector, categories=self._uniques)
            codes = cat.codes
            uniques = self._uniques
        else:
            # GH35667, replace dropna=False with use_na_sentinel=False
            # error: Incompatible types in assignment (expression has type "Union[
            # ndarray[Any, Any], Index]", variable has type "Categorical")
            codes, uniques = algorithms.factorize(  # type: ignore[assignment]
                self.grouping_vector, sort=self._sort, use_na_sentinel=self._dropna
            )
        return codes, uniques

    @cache_readonly
    def groups(self) -> dict[Hashable, np.ndarray]:
        cats = Categorical.from_codes(self.codes, self._group_index, validate=False)
        return self._index.groupby(cats)


def get_grouper(
    obj: NDFrameT,
    key=None,
    axis: Axis = 0,
    level=None,
    sort: bool = True,
    observed: bool = False,
    validate: bool = True,
    dropna: bool = True,
) -> tuple[ops.BaseGrouper, frozenset[Hashable], NDFrameT]:
    """
    Create and return a BaseGrouper, which is an internal
    mapping of how to create the grouper indexers.
    This may be composed of multiple Grouping objects, indicating
    multiple groupers

    Groupers are ultimately index mappings. They can originate as:
    index mappings, keys to columns, functions, or Groupers

    Groupers enable local references to axis,level,sort, while
    the passed in axis, level, and sort are 'global'.

    This routine tries to figure out what the passing in references
    are and then creates a Grouping for each one, combined into
    a BaseGrouper.

    If observed & we have a categorical grouper, only show the observed
    values.

    If validate, then check for key/level overlaps.

    """
    group_axis = obj._get_axis(axis)

    # validate that the passed single level is compatible with the passed
    # axis of the object
    if level is not None:
        # TODO: These if-block and else-block are almost same.
        # MultiIndex instance check is removable, but it seems that there are
        # some processes only for non-MultiIndex in else-block,
        # eg. `obj.index.name != level`. We have to consider carefully whether
        # these are applicable for MultiIndex. Even if these are applicable,
        # we need to check if it makes no side effect to subsequent processes
        # on the outside of this condition.
        # (GH 17621)
        if isinstance(group_axis, MultiIndex):
            if is_list_like(level) and len(level) == 1:
                level = level[0]

            if key is None and is_scalar(level):
                # Get the level values from group_axis
                key = group_axis.get_level_values(level)
                level = None

        else:
            # allow level to be a length-one list-like object
            # (e.g., level=[0])
            # GH 13901
            if is_list_like(level):
                nlevels = len(level)
                if nlevels == 1:
                    level = level[0]
                elif nlevels == 0:
                    raise ValueError("No group keys passed!")
                else:
                    raise ValueError("multiple levels only valid with MultiIndex")

            if isinstance(level, str):
                if obj._get_axis(axis).name != level:
                    raise ValueError(
                        f"level name {level} is not the name "
                        f"of the {obj._get_axis_name(axis)}"
                    )
            elif level > 0 or level < -1:
                raise ValueError("level > 0 or level < -1 only valid with MultiIndex")

            # NOTE: `group_axis` and `group_axis.get_level_values(level)`
            # are same in this section.
            level = None
            key = group_axis

    # a passed-in Grouper, directly convert
    if isinstance(key, Grouper):
        grouper, obj = key._get_grouper(obj, validate=False)
        if key.key is None:
            return grouper, frozenset(), obj
        else:
            return grouper, frozenset({key.key}), obj

    # already have a BaseGrouper, just return it
    elif isinstance(key, ops.BaseGrouper):
        return key, frozenset(), obj

    if not isinstance(key, list):
        keys = [key]
        match_axis_length = False
    else:
        keys = key
        match_axis_length = len(keys) == len(group_axis)

    # what are we after, exactly?
    any_callable = any(callable(g) or isinstance(g, dict) for g in keys)
    any_groupers = any(isinstance(g, (Grouper, Grouping)) for g in keys)
    any_arraylike = any(
        isinstance(g, (list, tuple, Series, Index, np.ndarray)) for g in keys
    )

    # is this an index replacement?
    if (
        not any_callable
        and not any_arraylike
        and not any_groupers
        and match_axis_length
        and level is None
    ):
        if isinstance(obj, DataFrame):
            all_in_columns_index = all(
                g in obj.columns or g in obj.index.names for g in keys
            )
        else:
            assert isinstance(obj, Series)
            all_in_columns_index = all(g in obj.index.names for g in keys)

        if not all_in_columns_index:
            keys = [com.asarray_tuplesafe(keys)]

    if isinstance(level, (tuple, list)):
        if key is None:
            keys = [None] * len(level)
        levels = level
    else:
        levels = [level] * len(keys)

    groupings: list[Grouping] = []
    exclusions: set[Hashable] = set()

    # if the actual grouper should be obj[key]
    def is_in_axis(key) -> bool:
        if not _is_label_like(key):
            if obj.ndim == 1:
                return False

            # items -> .columns for DataFrame, .index for Series
            items = obj.axes[-1]
            try:
                items.get_loc(key)
            except (KeyError, TypeError, InvalidIndexError):
                # TypeError shows up here if we pass e.g. an Index
                return False

        return True

    # if the grouper is obj[name]
    def is_in_obj(gpr) -> bool:
        if not hasattr(gpr, "name"):
            return False
        if using_copy_on_write() or warn_copy_on_write():
            # For the CoW case, we check the references to determine if the
            # series is part of the object
            try:
                obj_gpr_column = obj[gpr.name]
            except (KeyError, IndexError, InvalidIndexError, OutOfBoundsDatetime):
                return False
            if isinstance(gpr, Series) and isinstance(obj_gpr_column, Series):
                return gpr._mgr.references_same_values(  # type: ignore[union-attr]
                    obj_gpr_column._mgr, 0  # type: ignore[arg-type]
                )
            return False
        try:
            return gpr is obj[gpr.name]
        except (KeyError, IndexError, InvalidIndexError, OutOfBoundsDatetime):
            # IndexError reached in e.g. test_skip_group_keys when we pass
            #  lambda here
            # InvalidIndexError raised on key-types inappropriate for index,
            #  e.g. DatetimeIndex.get_loc(tuple())
            # OutOfBoundsDatetime raised when obj is a Series with DatetimeIndex
            # and gpr.name is month str
            return False

    for gpr, level in zip(keys, levels):
        if isinstance(obj, DataFrame) and is_in_obj(gpr):  # df.groupby(df['name'])
            in_axis = True
            exclusions.add(gpr.name)

        elif is_in_axis(gpr):  # df.groupby('name')
            if obj.ndim != 1 and gpr in obj:
                if validate:
                    obj._check_label_or_level_ambiguity(gpr, axis=axis)
                in_axis, name, gpr = True, gpr, obj[gpr]
                if gpr.ndim != 1:
                    # non-unique columns; raise here to get the name in the
                    # exception message
                    raise ValueError(f"Grouper for '{name}' not 1-dimensional")
                exclusions.add(name)
            elif obj._is_level_reference(gpr, axis=axis):
                in_axis, level, gpr = False, gpr, None
            else:
                raise KeyError(gpr)
        elif isinstance(gpr, Grouper) and gpr.key is not None:
            # Add key to exclusions
            exclusions.add(gpr.key)
            in_axis = True
        else:
            in_axis = False

        # create the Grouping
        # allow us to passing the actual Grouping as the gpr
        ping = (
            Grouping(
                group_axis,
                gpr,
                obj=obj,
                level=level,
                sort=sort,
                observed=observed,
                in_axis=in_axis,
                dropna=dropna,
            )
            if not isinstance(gpr, Grouping)
            else gpr
        )

        groupings.append(ping)

    if len(groupings) == 0 and len(obj):
        raise ValueError("No group keys passed!")
    if len(groupings) == 0:
        groupings.append(Grouping(Index([], dtype="int"), np.array([], dtype=np.intp)))

    # create the internals grouper
    grouper = ops.BaseGrouper(group_axis, groupings, sort=sort, dropna=dropna)
    return grouper, frozenset(exclusions), obj


def _is_label_like(val) -> bool:
    return isinstance(val, (str, tuple)) or (val is not None and is_scalar(val))


def _convert_grouper(axis: Index, grouper):
    if isinstance(grouper, dict):
        return grouper.get
    elif isinstance(grouper, Series):
        if grouper.index.equals(axis):
            return grouper._values
        else:
            return grouper.reindex(axis)._values
    elif isinstance(grouper, MultiIndex):
        return grouper._values
    elif isinstance(grouper, (list, tuple, Index, Categorical, np.ndarray)):
        if len(grouper) != len(axis):
            raise ValueError("Grouper and axis must be same length")

        if isinstance(grouper, (list, tuple)):
            grouper = com.asarray_tuplesafe(grouper)
        return grouper
    else:
        return grouper
```
