## Supplementary software v0.2.1 for "Virtual control arms for paediatric myopia trials: external validation of axial-elongation models": indexing.py

```
from __future__ import annotations

from collections.abc import Iterable
from typing import (
    TYPE_CHECKING,
    Literal,
    cast,
)

import numpy as np

from pandas.util._decorators import (
    cache_readonly,
    doc,
)

from pandas.core.dtypes.common import (
    is_integer,
    is_list_like,
)

if TYPE_CHECKING:
    from pandas._typing import PositionalIndexer

    from pandas import (
        DataFrame,
        Series,
    )
    from pandas.core.groupby import groupby


class GroupByIndexingMixin:
    """
    Mixin for adding ._positional_selector to GroupBy.
    """

    @cache_readonly
    def _positional_selector(self) -> GroupByPositionalSelector:
        """
        Return positional selection for each group.

        ``groupby._positional_selector[i:j]`` is similar to
        ``groupby.apply(lambda x: x.iloc[i:j])``
        but much faster and preserves the original index and order.

        ``_positional_selector[]`` is compatible with and extends :meth:`~GroupBy.head`
        and :meth:`~GroupBy.tail`. For example:

        - ``head(5)``
        - ``_positional_selector[5:-5]``
        - ``tail(5)``

        together return all the rows.

        Allowed inputs for the index are:

        - An integer valued iterable, e.g. ``range(2, 4)``.
        - A comma separated list of integers and slices, e.g. ``5``, ``2, 4``, ``2:4``.

        The output format is the same as :meth:`~GroupBy.head` and
        :meth:`~GroupBy.tail`, namely
        a subset of the ``DataFrame`` or ``Series`` with the index and order preserved.

        Returns
        -------
        Series
            The filtered subset of the original Series.
        DataFrame
            The filtered subset of the original DataFrame.

        See Also
        --------
        DataFrame.iloc : Purely integer-location based indexing for selection by
            position.
        GroupBy.head : Return first n rows of each group.
        GroupBy.tail : Return last n rows of each group.
        GroupBy.nth : Take the nth row from each group if n is an int, or a
            subset of rows, if n is a list of ints.

        Notes
        -----
        - The slice step cannot be negative.
        - If the index specification results in overlaps, the item is not duplicated.
        - If the index specification changes the order of items, then
          they are returned in their original order.
          By contrast, ``DataFrame.iloc`` can change the row order.
        - ``groupby()`` parameters such as as_index and dropna are ignored.

        The differences between ``_positional_selector[]`` and :meth:`~GroupBy.nth`
        with ``as_index=False`` are:

        - Input to ``_positional_selector`` can include
          one or more slices whereas ``nth``
          just handles an integer or a list of integers.
        - ``_positional_selector`` can  accept a slice relative to the
          last row of each group.
        - ``_positional_selector`` does not have an equivalent to the
          ``nth()`` ``dropna`` parameter.

        Examples
        --------
        >>> df = pd.DataFrame([["a", 1], ["a", 2], ["a", 3], ["b", 4], ["b", 5]],
        ...                   columns=["A", "B"])
        >>> df.groupby("A")._positional_selector[1:2]
           A  B
        1  a  2
        4  b  5

        >>> df.groupby("A")._positional_selector[1, -1]
           A  B
        1  a  2
        2  a  3
        4  b  5
        """
        if TYPE_CHECKING:
            # pylint: disable-next=used-before-assignment
            groupby_self = cast(groupby.GroupBy, self)
        else:
            groupby_self = self

        return GroupByPositionalSelector(groupby_self)

    def _make_mask_from_positional_indexer(
        self,
        arg: PositionalIndexer | tuple,
    ) -> np.ndarray:
        if is_list_like(arg):
            if all(is_integer(i) for i in cast(Iterable, arg)):
                mask = self._make_mask_from_list(cast(Iterable[int], arg))
            else:
                mask = self._make_mask_from_tuple(cast(tuple, arg))

        elif isinstance(arg, slice):
            mask = self._make_mask_from_slice(arg)
        elif is_integer(arg):
            mask = self._make_mask_from_int(cast(int, arg))
        else:
            raise TypeError(
                f"Invalid index {type(arg)}. "
                "Must be integer, list-like, slice or a tuple of "
                "integers and slices"
            )

        if isinstance(mask, bool):
            if mask:
                mask = self._ascending_count >= 0
            else:
                mask = self._ascending_count < 0

        return cast(np.ndarray, mask)

    def _make_mask_from_int(self, arg: int) -> np.ndarray:
        if arg >= 0:
            return self._ascending_count == arg
        else:
            return self._descending_count == (-arg - 1)

    def _make_mask_from_list(self, args: Iterable[int]) -> bool | np.ndarray:
        positive = [arg for arg in args if arg >= 0]
        negative = [-arg - 1 for arg in args if arg < 0]

        mask: bool | np.ndarray = False

        if positive:
            mask |= np.isin(self._ascending_count, positive)

        if negative:
            mask |= np.isin(self._descending_count, negative)

        return mask

    def _make_mask_from_tuple(self, args: tuple) -> bool | np.ndarray:
        mask: bool | np.ndarray = False

        for arg in args:
            if is_integer(arg):
                mask |= self._make_mask_from_int(cast(int, arg))
            elif isinstance(arg, slice):
                mask |= self._make_mask_from_slice(arg)
            else:
                raise ValueError(
                    f"Invalid argument {type(arg)}. Should be int or slice."
                )

        return mask

    def _make_mask_from_slice(self, arg: slice) -> bool | np.ndarray:
        start = arg.start
        stop = arg.stop
        step = arg.step

        if step is not None and step < 0:
            raise ValueError(f"Invalid step {step}. Must be non-negative")

        mask: bool | np.ndarray = True

        if step is None:
            step = 1

        if start is None:
            if step > 1:
                mask &= self._ascending_count % step == 0

        elif start >= 0:
            mask &= self._ascending_count >= start

            if step > 1:
                mask &= (self._ascending_count - start) % step == 0

        else:
            mask &= self._descending_count < -start

            offset_array = self._descending_count + start + 1
            limit_array = (
                self._ascending_count + self._descending_count + (start + 1)
            ) < 0
            offset_array = np.where(limit_array, self._ascending_count, offset_array)

            mask &= offset_array % step == 0

        if stop is not None:
            if stop >= 0:
                mask &= self._ascending_count < stop
            else:
                mask &= self._descending_count >= -stop

        return mask

    @cache_readonly
    def _ascending_count(self) -> np.ndarray:
        if TYPE_CHECKING:
            groupby_self = cast(groupby.GroupBy, self)
        else:
            groupby_self = self

        return groupby_self._cumcount_array()

    @cache_readonly
    def _descending_count(self) -> np.ndarray:
        if TYPE_CHECKING:
            groupby_self = cast(groupby.GroupBy, self)
        else:
            groupby_self = self

        return groupby_self._cumcount_array(ascending=False)


@doc(GroupByIndexingMixin._positional_selector)
class GroupByPositionalSelector:
    def __init__(self, groupby_object: groupby.GroupBy) -> None:
        self.groupby_object = groupby_object

    def __getitem__(self, arg: PositionalIndexer | tuple) -> DataFrame | Series:
        """
        Select by positional index per group.

        Implements GroupBy._positional_selector

        Parameters
        ----------
        arg : PositionalIndexer | tuple
            Allowed values are:
            - int
            - int valued iterable such as list or range
            - slice with step either None or positive
            - tuple of integers and slices

        Returns
        -------
        Series
            The filtered subset of the original groupby Series.
        DataFrame
            The filtered subset of the original groupby DataFrame.

        See Also
        --------
        DataFrame.iloc : Integer-location based indexing for selection by position.
        GroupBy.head : Return first n rows of each group.
        GroupBy.tail : Return last n rows of each group.
        GroupBy._positional_selector : Return positional selection for each group.
        GroupBy.nth : Take the nth row from each group if n is an int, or a
            subset of rows, if n is a list of ints.
        """
        mask = self.groupby_object._make_mask_from_positional_indexer(arg)
        return self.groupby_object._mask_selected_obj(mask)


class GroupByNthSelector:
    """
    Dynamically substituted for GroupBy.nth to enable both call and index
    """

    def __init__(self, groupby_object: groupby.GroupBy) -> None:
        self.groupby_object = groupby_object

    def __call__(
        self,
        n: PositionalIndexer | tuple,
        dropna: Literal["any", "all", None] = None,
    ) -> DataFrame | Series:
        return self.groupby_object._nth(n, dropna)

    def __getitem__(self, n: PositionalIndexer | tuple) -> DataFrame | Series:
        return self.groupby_object._nth(n)
```
