## Supplementary software v0.2.1 for "Virtual control arms for paediatric myopia trials: external validation of axial-elongation models": numba_.py

```
"""Common utilities for Numba operations with groupby ops"""
from __future__ import annotations

import functools
import inspect
from typing import (
    TYPE_CHECKING,
    Any,
    Callable,
)

import numpy as np

from pandas.compat._optional import import_optional_dependency

from pandas.core.util.numba_ import (
    NumbaUtilError,
    jit_user_function,
)

if TYPE_CHECKING:
    from pandas._typing import Scalar


def validate_udf(func: Callable) -> None:
    """
    Validate user defined function for ops when using Numba with groupby ops.

    The first signature arguments should include:

    def f(values, index, ...):
        ...

    Parameters
    ----------
    func : function, default False
        user defined function

    Returns
    -------
    None

    Raises
    ------
    NumbaUtilError
    """
    if not callable(func):
        raise NotImplementedError(
            "Numba engine can only be used with a single function."
        )
    udf_signature = list(inspect.signature(func).parameters.keys())
    expected_args = ["values", "index"]
    min_number_args = len(expected_args)
    if (
        len(udf_signature) < min_number_args
        or udf_signature[:min_number_args] != expected_args
    ):
        raise NumbaUtilError(
            f"The first {min_number_args} arguments to {func.__name__} must be "
            f"{expected_args}"
        )


@functools.cache
def generate_numba_agg_func(
    func: Callable[..., Scalar],
    nopython: bool,
    nogil: bool,
    parallel: bool,
) -> Callable[[np.ndarray, np.ndarray, np.ndarray, np.ndarray, int, Any], np.ndarray]:
    """
    Generate a numba jitted agg function specified by values from engine_kwargs.

    1. jit the user's function
    2. Return a groupby agg function with the jitted function inline

    Configurations specified in engine_kwargs apply to both the user's
    function _AND_ the groupby evaluation loop.

    Parameters
    ----------
    func : function
        function to be applied to each group and will be JITed
    nopython : bool
        nopython to be passed into numba.jit
    nogil : bool
        nogil to be passed into numba.jit
    parallel : bool
        parallel to be passed into numba.jit

    Returns
    -------
    Numba function
    """
    numba_func = jit_user_function(func)
    if TYPE_CHECKING:
        import numba
    else:
        numba = import_optional_dependency("numba")

    @numba.jit(nopython=nopython, nogil=nogil, parallel=parallel)
    def group_agg(
        values: np.ndarray,
        index: np.ndarray,
        begin: np.ndarray,
        end: np.ndarray,
        num_columns: int,
        *args: Any,
    ) -> np.ndarray:
        assert len(begin) == len(end)
        num_groups = len(begin)

        result = np.empty((num_groups, num_columns))
        for i in numba.prange(num_groups):
            group_index = index[begin[i] : end[i]]
            for j in numba.prange(num_columns):
                group = values[begin[i] : end[i], j]
                result[i, j] = numba_func(group, group_index, *args)
        return result

    return group_agg


@functools.cache
def generate_numba_transform_func(
    func: Callable[..., np.ndarray],
    nopython: bool,
    nogil: bool,
    parallel: bool,
) -> Callable[[np.ndarray, np.ndarray, np.ndarray, np.ndarray, int, Any], np.ndarray]:
    """
    Generate a numba jitted transform function specified by values from engine_kwargs.

    1. jit the user's function
    2. Return a groupby transform function with the jitted function inline

    Configurations specified in engine_kwargs apply to both the user's
    function _AND_ the groupby evaluation loop.

    Parameters
    ----------
    func : function
        function to be applied to each window and will be JITed
    nopython : bool
        nopython to be passed into numba.jit
    nogil : bool
        nogil to be passed into numba.jit
    parallel : bool
        parallel to be passed into numba.jit

    Returns
    -------
    Numba function
    """
    numba_func = jit_user_function(func)
    if TYPE_CHECKING:
        import numba
    else:
        numba = import_optional_dependency("numba")

    @numba.jit(nopython=nopython, nogil=nogil, parallel=parallel)
    def group_transform(
        values: np.ndarray,
        index: np.ndarray,
        begin: np.ndarray,
        end: np.ndarray,
        num_columns: int,
        *args: Any,
    ) -> np.ndarray:
        assert len(begin) == len(end)
        num_groups = len(begin)

        result = np.empty((len(values), num_columns))
        for i in numba.prange(num_groups):
            group_index = index[begin[i] : end[i]]
            for j in numba.prange(num_columns):
                group = values[begin[i] : end[i], j]
                result[begin[i] : end[i], j] = numba_func(group, group_index, *args)
        return result

    return group_transform
```
