## Supplementary software v0.2.1 for "Virtual control arms for paediatric myopia trials: external validation of axial-elongation models": ops.py

```
"""
Provide classes to perform the groupby aggregate operations.

These are not exposed to the user and provide implementations of the grouping
operations, primarily in cython. These classes (BaseGrouper and BinGrouper)
are contained *in* the SeriesGroupBy and DataFrameGroupBy objects.
"""
from __future__ import annotations

import collections
import functools
from typing import (
    TYPE_CHECKING,
    Callable,
    Generic,
    final,
)

import numpy as np

from pandas._libs import (
    NaT,
    lib,
)
import pandas._libs.groupby as libgroupby
from pandas._typing import (
    ArrayLike,
    AxisInt,
    NDFrameT,
    Shape,
    npt,
)
from pandas.errors import AbstractMethodError
from pandas.util._decorators import cache_readonly

from pandas.core.dtypes.cast import (
    maybe_cast_pointwise_result,
    maybe_downcast_to_dtype,
)
from pandas.core.dtypes.common import (
    ensure_float64,
    ensure_int64,
    ensure_platform_int,
    ensure_uint64,
    is_1d_only_ea_dtype,
)
from pandas.core.dtypes.missing import (
    isna,
    maybe_fill,
)

from pandas.core.frame import DataFrame
from pandas.core.groupby import grouper
from pandas.core.indexes.api import (
    CategoricalIndex,
    Index,
    MultiIndex,
    ensure_index,
)
from pandas.core.series import Series
from pandas.core.sorting import (
    compress_group_index,
    decons_obs_group_ids,
    get_flattened_list,
    get_group_index,
    get_group_index_sorter,
    get_indexer_dict,
)

if TYPE_CHECKING:
    from collections.abc import (
        Hashable,
        Iterator,
        Sequence,
    )

    from pandas.core.generic import NDFrame


def check_result_array(obj, dtype) -> None:
    # Our operation is supposed to be an aggregation/reduction. If
    #  it returns an ndarray, this likely means an invalid operation has
    #  been passed. See test_apply_without_aggregation, test_agg_must_agg
    if isinstance(obj, np.ndarray):
        if dtype != object:
            # If it is object dtype, the function can be a reduction/aggregation
            #  and still return an ndarray e.g. test_agg_over_numpy_arrays
            raise ValueError("Must produce aggregated value")


def extract_result(res):
    """
    Extract the result object, it might be a 0-dim ndarray
    or a len-1 0-dim, or a scalar
    """
    if hasattr(res, "_values"):
        # Preserve EA
        res = res._values
        if res.ndim == 1 and len(res) == 1:
            # see test_agg_lambda_with_timezone, test_resampler_grouper.py::test_apply
            res = res[0]
    return res


class WrappedCythonOp:
    """
    Dispatch logic for functions defined in _libs.groupby

    Parameters
    ----------
    kind: str
        Whether the operation is an aggregate or transform.
    how: str
        Operation name, e.g. "mean".
    has_dropped_na: bool
        True precisely when dropna=True and the grouper contains a null value.
    """

    # Functions for which we do _not_ attempt to cast the cython result
    #  back to the original dtype.
    cast_blocklist = frozenset(
        ["any", "all", "rank", "count", "size", "idxmin", "idxmax"]
    )

    def __init__(self, kind: str, how: str, has_dropped_na: bool) -> None:
        self.kind = kind
        self.how = how
        self.has_dropped_na = has_dropped_na

    _CYTHON_FUNCTIONS: dict[str, dict] = {
        "aggregate": {
            "any": functools.partial(libgroupby.group_any_all, val_test="any"),
            "all": functools.partial(libgroupby.group_any_all, val_test="all"),
            "sum": "group_sum",
            "prod": "group_prod",
            "idxmin": functools.partial(libgroupby.group_idxmin_idxmax, name="idxmin"),
            "idxmax": functools.partial(libgroupby.group_idxmin_idxmax, name="idxmax"),
            "min": "group_min",
            "max": "group_max",
            "mean": "group_mean",
            "median": "group_median_float64",
            "var": "group_var",
            "std": functools.partial(libgroupby.group_var, name="std"),
            "sem": functools.partial(libgroupby.group_var, name="sem"),
            "skew": "group_skew",
            "first": "group_nth",
            "last": "group_last",
            "ohlc": "group_ohlc",
        },
        "transform": {
            "cumprod": "group_cumprod",
            "cumsum": "group_cumsum",
            "cummin": "group_cummin",
            "cummax": "group_cummax",
            "rank": "group_rank",
        },
    }

    _cython_arity = {"ohlc": 4}  # OHLC

    @classmethod
    def get_kind_from_how(cls, how: str) -> str:
        if how in cls._CYTHON_FUNCTIONS["aggregate"]:
            return "aggregate"
        return "transform"

    # Note: we make this a classmethod and pass kind+how so that caching
    #  works at the class level and not the instance level
    @classmethod
    @functools.cache
    def _get_cython_function(
        cls, kind: str, how: str, dtype: np.dtype, is_numeric: bool
    ):
        dtype_str = dtype.name
        ftype = cls._CYTHON_FUNCTIONS[kind][how]

        # see if there is a fused-type version of function
        # only valid for numeric
        if callable(ftype):
            f = ftype
        else:
            f = getattr(libgroupby, ftype)
        if is_numeric:
            return f
        elif dtype == np.dtype(object):
            if how in ["median", "cumprod"]:
                # no fused types -> no __signatures__
                raise NotImplementedError(
                    f"function is not implemented for this dtype: "
                    f"[how->{how},dtype->{dtype_str}]"
                )
            elif how in ["std", "sem", "idxmin", "idxmax"]:
                # We have a partial object that does not have __signatures__
                return f
            elif how == "skew":
                # _get_cython_vals will convert to float64
                pass
            elif "object" not in f.__signatures__:
                # raise NotImplementedError here rather than TypeError later
                raise NotImplementedError(
                    f"function is not implemented for this dtype: "
                    f"[how->{how},dtype->{dtype_str}]"
                )
            return f
        else:
            raise NotImplementedError(
                "This should not be reached. Please report a bug at "
                "github.com/pandas-dev/pandas/",
                dtype,
            )

    def _get_cython_vals(self, values: np.ndarray) -> np.ndarray:
        """
        Cast numeric dtypes to float64 for functions that only support that.

        Parameters
        ----------
        values : np.ndarray

        Returns
        -------
        values : np.ndarray
        """
        how = self.how

        if how in ["median", "std", "sem", "skew"]:
            # median only has a float64 implementation
            # We should only get here with is_numeric, as non-numeric cases
            #  should raise in _get_cython_function
            values = ensure_float64(values)

        elif values.dtype.kind in "iu":
            if how in ["var", "mean"] or (
                self.kind == "transform" and self.has_dropped_na
            ):
                # has_dropped_na check need for test_null_group_str_transformer
                # result may still include NaN, so we have to cast
                values = ensure_float64(values)

            elif how in ["sum", "ohlc", "prod", "cumsum", "cumprod"]:
                # Avoid overflow during group op
                if values.dtype.kind == "i":
                    values = ensure_int64(values)
                else:
                    values = ensure_uint64(values)

        return values

    def _get_output_shape(self, ngroups: int, values: np.ndarray) -> Shape:
        how = self.how
        kind = self.kind

        arity = self._cython_arity.get(how, 1)

        out_shape: Shape
        if how == "ohlc":
            out_shape = (ngroups, arity)
        elif arity > 1:
            raise NotImplementedError(
                "arity of more than 1 is not supported for the 'how' argument"
            )
        elif kind == "transform":
            out_shape = values.shape
        else:
            out_shape = (ngroups,) + values.shape[1:]
        return out_shape

    def _get_out_dtype(self, dtype: np.dtype) -> np.dtype:
        how = self.how

        if how == "rank":
            out_dtype = "float64"
        elif how in ["idxmin", "idxmax"]:
            # The Cython implementation only produces the row number; we'll take
            # from the index using this in post processing
            out_dtype = "intp"
        else:
            if dtype.kind in "iufcb":
                out_dtype = f"{dtype.kind}{dtype.itemsize}"
            else:
                out_dtype = "object"
        return np.dtype(out_dtype)

    def _get_result_dtype(self, dtype: np.dtype) -> np.dtype:
        """
        Get the desired dtype of a result based on the
        input dtype and how it was computed.

        Parameters
        ----------
        dtype : np.dtype

        Returns
        -------
        np.dtype
            The desired dtype of the result.
        """
        how = self.how

        if how in ["sum", "cumsum", "sum", "prod", "cumprod"]:
            if dtype == np.dtype(bool):
                return np.dtype(np.int64)
        elif how in ["mean", "median", "var", "std", "sem"]:
            if dtype.kind in "fc":
                return dtype
            elif dtype.kind in "iub":
                return np.dtype(np.float64)
        return dtype

    @final
    def _cython_op_ndim_compat(
        self,
        values: np.ndarray,
        *,
        min_count: int,
        ngroups: int,
        comp_ids: np.ndarray,
        mask: npt.NDArray[np.bool_] | None = None,
        result_mask: npt.NDArray[np.bool_] | None = None,
        **kwargs,
    ) -> np.ndarray:
        if values.ndim == 1:
            # expand to 2d, dispatch, then squeeze if appropriate
            values2d = values[None, :]
            if mask is not None:
                mask = mask[None, :]
            if result_mask is not None:
                result_mask = result_mask[None, :]
            res = self._call_cython_op(
                values2d,
                min_count=min_count,
                ngroups=ngroups,
                comp_ids=comp_ids,
                mask=mask,
                result_mask=result_mask,
                **kwargs,
            )
            if res.shape[0] == 1:
                return res[0]

            # otherwise we have OHLC
            return res.T

        return self._call_cython_op(
            values,
            min_count=min_count,
            ngroups=ngroups,
            comp_ids=comp_ids,
            mask=mask,
            result_mask=result_mask,
            **kwargs,
        )

    @final
    def _call_cython_op(
        self,
        values: np.ndarray,  # np.ndarray[ndim=2]
        *,
        min_count: int,
        ngroups: int,
        comp_ids: np.ndarray,
        mask: npt.NDArray[np.bool_] | None,
        result_mask: npt.NDArray[np.bool_] | None,
        **kwargs,
    ) -> np.ndarray:  # np.ndarray[ndim=2]
        orig_values = values

        dtype = values.dtype
        is_numeric = dtype.kind in "iufcb"

        is_datetimelike = dtype.kind in "mM"

        if is_datetimelike:
            values = values.view("int64")
            is_numeric = True
        elif dtype.kind == "b":
            values = values.view("uint8")
        if values.dtype == "float16":
            values = values.astype(np.float32)

        if self.how in ["any", "all"]:
            if mask is None:
                mask = isna(values)
            if dtype == object:
                if kwargs["skipna"]:
                    # GH#37501: don't raise on pd.NA when skipna=True
                    if mask.any():
                        # mask on original values computed separately
                        values = values.copy()
                        values[mask] = True
            values = values.astype(bool, copy=False).view(np.int8)
            is_numeric = True

        values = values.T
        if mask is not None:
            mask = mask.T
            if result_mask is not None:
                result_mask = result_mask.T

        out_shape = self._get_output_shape(ngroups, values)
        func = self._get_cython_function(self.kind, self.how, values.dtype, is_numeric)
        values = self._get_cython_vals(values)
        out_dtype = self._get_out_dtype(values.dtype)

        result = maybe_fill(np.empty(out_shape, dtype=out_dtype))
        if self.kind == "aggregate":
            counts = np.zeros(ngroups, dtype=np.int64)
            if self.how in [
                "idxmin",
                "idxmax",
                "min",
                "max",
                "mean",
                "last",
                "first",
                "sum",
            ]:
                func(
                    out=result,
                    counts=counts,
                    values=values,
                    labels=comp_ids,
                    min_count=min_count,
                    mask=mask,
                    result_mask=result_mask,
                    is_datetimelike=is_datetimelike,
                    **kwargs,
                )
            elif self.how in ["sem", "std", "var", "ohlc", "prod", "median"]:
                if self.how in ["std", "sem"]:
                    kwargs["is_datetimelike"] = is_datetimelike
                func(
                    result,
                    counts,
                    values,
                    comp_ids,
                    min_count=min_count,
                    mask=mask,
                    result_mask=result_mask,
                    **kwargs,
                )
            elif self.how in ["any", "all"]:
                func(
                    out=result,
                    values=values,
                    labels=comp_ids,
                    mask=mask,
                    result_mask=result_mask,
                    **kwargs,
                )
                result = result.astype(bool, copy=False)
            elif self.how in ["skew"]:
                func(
                    out=result,
                    counts=counts,
                    values=values,
                    labels=comp_ids,
                    mask=mask,
                    result_mask=result_mask,
                    **kwargs,
                )
                if dtype == object:
                    result = result.astype(object)

            else:
                raise NotImplementedError(f"{self.how} is not implemented")
        else:
            # TODO: min_count
            if self.how != "rank":
                # TODO: should rank take result_mask?
                kwargs["result_mask"] = result_mask
            func(
                out=result,
                values=values,
                labels=comp_ids,
                ngroups=ngroups,
                is_datetimelike=is_datetimelike,
                mask=mask,
                **kwargs,
            )

        if self.kind == "aggregate" and self.how not in ["idxmin", "idxmax"]:
            # i.e. counts is defined.  Locations where count<min_count
            # need to have the result set to np.nan, which may require casting,
            # see GH#40767. For idxmin/idxmax is handled specially via post-processing
            if result.dtype.kind in "iu" and not is_datetimelike:
                # if the op keeps the int dtypes, we have to use 0
                cutoff = max(0 if self.how in ["sum", "prod"] else 1, min_count)
                empty_groups = counts < cutoff
                if empty_groups.any():
                    if result_mask is not None:
                        assert result_mask[empty_groups].all()
                    else:
                        # Note: this conversion could be lossy, see GH#40767
                        result = result.astype("float64")
                        result[empty_groups] = np.nan

        result = result.T

        if self.how not in self.cast_blocklist:
            # e.g. if we are int64 and need to restore to datetime64/timedelta64
            # "rank" is the only member of cast_blocklist we get here
            # Casting only needed for float16, bool, datetimelike,
            #  and self.how in ["sum", "prod", "ohlc", "cumprod"]
            res_dtype = self._get_result_dtype(orig_values.dtype)
            op_result = maybe_downcast_to_dtype(result, res_dtype)
        else:
            op_result = result

        return op_result

    @final
    def _validate_axis(self, axis: AxisInt, values: ArrayLike) -> None:
        if values.ndim > 2:
            raise NotImplementedError("number of dimensions is currently limited to 2")
        if values.ndim == 2:
            assert axis == 1, axis
        elif not is_1d_only_ea_dtype(values.dtype):
            # Note: it is *not* the case that axis is always 0 for 1-dim values,
            #  as we can have 1D ExtensionArrays that we need to treat as 2D
            assert axis == 0

    @final
    def cython_operation(
        self,
        *,
        values: ArrayLike,
        axis: AxisInt,
        min_count: int = -1,
        comp_ids: np.ndarray,
        ngroups: int,
        **kwargs,
    ) -> ArrayLike:
        """
        Call our cython function, with appropriate pre- and post- processing.
        """
        self._validate_axis(axis, values)

        if not isinstance(values, np.ndarray):
            # i.e. ExtensionArray
            return values._groupby_op(
                how=self.how,
                has_dropped_na=self.has_dropped_na,
                min_count=min_count,
                ngroups=ngroups,
                ids=comp_ids,
                **kwargs,
            )

        return self._cython_op_ndim_compat(
            values,
            min_count=min_count,
            ngroups=ngroups,
            comp_ids=comp_ids,
            mask=None,
            **kwargs,
        )


class BaseGrouper:
    """
    This is an internal Grouper class, which actually holds
    the generated groups

    Parameters
    ----------
    axis : Index
    groupings : Sequence[Grouping]
        all the grouping instances to handle in this grouper
        for example for grouper list to groupby, need to pass the list
    sort : bool, default True
        whether this grouper will give sorted result or not

    """

    axis: Index

    def __init__(
        self,
        axis: Index,
        groupings: Sequence[grouper.Grouping],
        sort: bool = True,
        dropna: bool = True,
    ) -> None:
        assert isinstance(axis, Index), axis

        self.axis = axis
        self._groupings: list[grouper.Grouping] = list(groupings)
        self._sort = sort
        self.dropna = dropna

    @property
    def groupings(self) -> list[grouper.Grouping]:
        return self._groupings

    @property
    def shape(self) -> Shape:
        return tuple(ping.ngroups for ping in self.groupings)

    def __iter__(self) -> Iterator[Hashable]:
        return iter(self.indices)

    @property
    def nkeys(self) -> int:
        return len(self.groupings)

    def get_iterator(
        self, data: NDFrameT, axis: AxisInt = 0
    ) -> Iterator[tuple[Hashable, NDFrameT]]:
        """
        Groupby iterator

        Returns
        -------
        Generator yielding sequence of (name, subsetted object)
        for each group
        """
        splitter = self._get_splitter(data, axis=axis)
        keys = self.group_keys_seq
        yield from zip(keys, splitter)

    @final
    def _get_splitter(self, data: NDFrame, axis: AxisInt = 0) -> DataSplitter:
        """
        Returns
        -------
        Generator yielding subsetted objects
        """
        ids, _, ngroups = self.group_info
        return _get_splitter(
            data,
            ids,
            ngroups,
            sorted_ids=self._sorted_ids,
            sort_idx=self._sort_idx,
            axis=axis,
        )

    @final
    @cache_readonly
    def group_keys_seq(self):
        if len(self.groupings) == 1:
            return self.levels[0]
        else:
            ids, _, ngroups = self.group_info

            # provide "flattened" iterator for multi-group setting
            return get_flattened_list(ids, ngroups, self.levels, self.codes)

    @cache_readonly
    def indices(self) -> dict[Hashable, npt.NDArray[np.intp]]:
        """dict {group name -> group indices}"""
        if len(self.groupings) == 1 and isinstance(self.result_index, CategoricalIndex):
            # This shows unused categories in indices GH#38642
            return self.groupings[0].indices
        codes_list = [ping.codes for ping in self.groupings]
        keys = [ping._group_index for ping in self.groupings]
        return get_indexer_dict(codes_list, keys)

    @final
    def result_ilocs(self) -> npt.NDArray[np.intp]:
        """
        Get the original integer locations of result_index in the input.
        """
        # Original indices are where group_index would go via sorting.
        # But when dropna is true, we need to remove null values while accounting for
        # any gaps that then occur because of them.
        group_index = get_group_index(
            self.codes, self.shape, sort=self._sort, xnull=True
        )
        group_index, _ = compress_group_index(group_index, sort=self._sort)

        if self.has_dropped_na:
            mask = np.where(group_index >= 0)
            # Count how many gaps are caused by previous null values for each position
            null_gaps = np.cumsum(group_index == -1)[mask]
            group_index = group_index[mask]

        result = get_group_index_sorter(group_index, self.ngroups)

        if self.has_dropped_na:
            # Shift by the number of prior null gaps
            result += np.take(null_gaps, result)

        return result

    @final
    @property
    def codes(self) -> list[npt.NDArray[np.signedinteger]]:
        return [ping.codes for ping in self.groupings]

    @property
    def levels(self) -> list[Index]:
        return [ping._group_index for ping in self.groupings]

    @property
    def names(self) -> list[Hashable]:
        return [ping.name for ping in self.groupings]

    @final
    def size(self) -> Series:
        """
        Compute group sizes.
        """
        ids, _, ngroups = self.group_info
        out: np.ndarray | list
        if ngroups:
            out = np.bincount(ids[ids != -1], minlength=ngroups)
        else:
            out = []
        return Series(out, index=self.result_index, dtype="int64", copy=False)

    @cache_readonly
    def groups(self) -> dict[Hashable, np.ndarray]:
        """dict {group name -> group labels}"""
        if len(self.groupings) == 1:
            return self.groupings[0].groups
        else:
            to_groupby = []
            for ping in self.groupings:
                gv = ping.grouping_vector
                if not isinstance(gv, BaseGrouper):
                    to_groupby.append(gv)
                else:
                    to_groupby.append(gv.groupings[0].grouping_vector)
            index = MultiIndex.from_arrays(to_groupby)
            return self.axis.groupby(index)

    @final
    @cache_readonly
    def is_monotonic(self) -> bool:
        # return if my group orderings are monotonic
        return Index(self.group_info[0]).is_monotonic_increasing

    @final
    @cache_readonly
    def has_dropped_na(self) -> bool:
        """
        Whether grouper has null value(s) that are dropped.
        """
        return bool((self.group_info[0] < 0).any())

    @cache_readonly
    def group_info(self) -> tuple[npt.NDArray[np.intp], npt.NDArray[np.intp], int]:
        comp_ids, obs_group_ids = self._get_compressed_codes()

        ngroups = len(obs_group_ids)
        comp_ids = ensure_platform_int(comp_ids)

        return comp_ids, obs_group_ids, ngroups

    @cache_readonly
    def codes_info(self) -> npt.NDArray[np.intp]:
        # return the codes of items in original grouped axis
        ids, _, _ = self.group_info
        return ids

    @final
    def _get_compressed_codes(
        self,
    ) -> tuple[npt.NDArray[np.signedinteger], npt.NDArray[np.intp]]:
        # The first returned ndarray may have any signed integer dtype
        if len(self.groupings) > 1:
            group_index = get_group_index(self.codes, self.shape, sort=True, xnull=True)
            return compress_group_index(group_index, sort=self._sort)
            # FIXME: compress_group_index's second return value is int64, not intp

        ping = self.groupings[0]
        return ping.codes, np.arange(len(ping._group_index), dtype=np.intp)

    @final
    @cache_readonly
    def ngroups(self) -> int:
        return len(self.result_index)

    @property
    def reconstructed_codes(self) -> list[npt.NDArray[np.intp]]:
        codes = self.codes
        ids, obs_ids, _ = self.group_info
        return decons_obs_group_ids(ids, obs_ids, self.shape, codes, xnull=True)

    @cache_readonly
    def result_index(self) -> Index:
        if len(self.groupings) == 1:
            return self.groupings[0]._result_index.rename(self.names[0])

        codes = self.reconstructed_codes
        levels = [ping._result_index for ping in self.groupings]
        return MultiIndex(
            levels=levels, codes=codes, verify_integrity=False, names=self.names
        )

    @final
    def get_group_levels(self) -> list[ArrayLike]:
        # Note: only called from _insert_inaxis_grouper, which
        #  is only called for BaseGrouper, never for BinGrouper
        if len(self.groupings) == 1:
            return [self.groupings[0]._group_arraylike]

        name_list = []
        for ping, codes in zip(self.groupings, self.reconstructed_codes):
            codes = ensure_platform_int(codes)
            levels = ping._group_arraylike.take(codes)

            name_list.append(levels)

        return name_list

    # ------------------------------------------------------------
    # Aggregation functions

    @final
    def _cython_operation(
        self,
        kind: str,
        values,
        how: str,
        axis: AxisInt,
        min_count: int = -1,
        **kwargs,
    ) -> ArrayLike:
        """
        Returns the values of a cython operation.
        """
        assert kind in ["transform", "aggregate"]

        cy_op = WrappedCythonOp(kind=kind, how=how, has_dropped_na=self.has_dropped_na)

        ids, _, _ = self.group_info
        ngroups = self.ngroups
        return cy_op.cython_operation(
            values=values,
            axis=axis,
            min_count=min_count,
            comp_ids=ids,
            ngroups=ngroups,
            **kwargs,
        )

    @final
    def agg_series(
        self, obj: Series, func: Callable, preserve_dtype: bool = False
    ) -> ArrayLike:
        """
        Parameters
        ----------
        obj : Series
        func : function taking a Series and returning a scalar-like
        preserve_dtype : bool
            Whether the aggregation is known to be dtype-preserving.

        Returns
        -------
        np.ndarray or ExtensionArray
        """

        if not isinstance(obj._values, np.ndarray):
            # we can preserve a little bit more aggressively with EA dtype
            #  because maybe_cast_pointwise_result will do a try/except
            #  with _from_sequence.  NB we are assuming here that _from_sequence
            #  is sufficiently strict that it casts appropriately.
            preserve_dtype = True

        result = self._aggregate_series_pure_python(obj, func)

        npvalues = lib.maybe_convert_objects(result, try_float=False)
        if preserve_dtype:
            out = maybe_cast_pointwise_result(npvalues, obj.dtype, numeric_only=True)
        else:
            out = npvalues
        return out

    @final
    def _aggregate_series_pure_python(
        self, obj: Series, func: Callable
    ) -> npt.NDArray[np.object_]:
        _, _, ngroups = self.group_info

        result = np.empty(ngroups, dtype="O")
        initialized = False

        splitter = self._get_splitter(obj, axis=0)

        for i, group in enumerate(splitter):
            res = func(group)
            res = extract_result(res)

            if not initialized:
                # We only do this validation on the first iteration
                check_result_array(res, group.dtype)
                initialized = True

            result[i] = res

        return result

    @final
    def apply_groupwise(
        self, f: Callable, data: DataFrame | Series, axis: AxisInt = 0
    ) -> tuple[list, bool]:
        mutated = False
        splitter = self._get_splitter(data, axis=axis)
        group_keys = self.group_keys_seq
        result_values = []

        # This calls DataSplitter.__iter__
        zipped = zip(group_keys, splitter)

        for key, group in zipped:
            # Pinning name is needed for
            #  test_group_apply_once_per_group,
            #  test_inconsistent_return_type, test_set_group_name,
            #  test_group_name_available_in_inference_pass,
            #  test_groupby_multi_timezone
            object.__setattr__(group, "name", key)

            # group might be modified
            group_axes = group.axes
            res = f(group)
            if not mutated and not _is_indexed_like(res, group_axes, axis):
                mutated = True
            result_values.append(res)
        # getattr pattern for __name__ is needed for functools.partial objects
        if len(group_keys) == 0 and getattr(f, "__name__", None) in [
            "skew",
            "sum",
            "prod",
        ]:
            #  If group_keys is empty, then no function calls have been made,
            #  so we will not have raised even if this is an invalid dtype.
            #  So do one dummy call here to raise appropriate TypeError.
            f(data.iloc[:0])

        return result_values, mutated

    # ------------------------------------------------------------
    # Methods for sorting subsets of our GroupBy's object

    @final
    @cache_readonly
    def _sort_idx(self) -> npt.NDArray[np.intp]:
        # Counting sort indexer
        ids, _, ngroups = self.group_info
        return get_group_index_sorter(ids, ngroups)

    @final
    @cache_readonly
    def _sorted_ids(self) -> npt.NDArray[np.intp]:
        ids, _, _ = self.group_info
        return ids.take(self._sort_idx)


class BinGrouper(BaseGrouper):
    """
    This is an internal Grouper class

    Parameters
    ----------
    bins : the split index of binlabels to group the item of axis
    binlabels : the label list
    indexer : np.ndarray[np.intp], optional
        the indexer created by Grouper
        some groupers (TimeGrouper) will sort its axis and its
        group_info is also sorted, so need the indexer to reorder

    Examples
    --------
    bins: [2, 4, 6, 8, 10]
    binlabels: DatetimeIndex(['2005-01-01', '2005-01-03',
        '2005-01-05', '2005-01-07', '2005-01-09'],
        dtype='datetime64[ns]', freq='2D')

    the group_info, which contains the label of each item in grouped
    axis, the index of label in label list, group number, is

    (array([0, 0, 1, 1, 2, 2, 3, 3, 4, 4]), array([0, 1, 2, 3, 4]), 5)

    means that, the grouped axis has 10 items, can be grouped into 5
    labels, the first and second items belong to the first label, the
    third and forth items belong to the second label, and so on

    """

    bins: npt.NDArray[np.int64]
    binlabels: Index

    def __init__(
        self,
        bins,
        binlabels,
        indexer=None,
    ) -> None:
        self.bins = ensure_int64(bins)
        self.binlabels = ensure_index(binlabels)
        self.indexer = indexer

        # These lengths must match, otherwise we could call agg_series
        #  with empty self.bins, which would raise later.
        assert len(self.binlabels) == len(self.bins)

    @cache_readonly
    def groups(self):
        """dict {group name -> group labels}"""
        # this is mainly for compat
        # GH 3881
        result = {
            key: value
            for key, value in zip(self.binlabels, self.bins)
            if key is not NaT
        }
        return result

    @property
    def nkeys(self) -> int:
        # still matches len(self.groupings), but we can hard-code
        return 1

    @cache_readonly
    def codes_info(self) -> npt.NDArray[np.intp]:
        # return the codes of items in original grouped axis
        ids, _, _ = self.group_info
        if self.indexer is not None:
            sorter = np.lexsort((ids, self.indexer))
            ids = ids[sorter]
        return ids

    def get_iterator(self, data: NDFrame, axis: AxisInt = 0):
        """
        Groupby iterator

        Returns
        -------
        Generator yielding sequence of (name, subsetted object)
        for each group
        """
        if axis == 0:
            slicer = lambda start, edge: data.iloc[start:edge]
        else:
            slicer = lambda start, edge: data.iloc[:, start:edge]

        length = len(data.axes[axis])

        start = 0
        for edge, label in zip(self.bins, self.binlabels):
            if label is not NaT:
                yield label, slicer(start, edge)
            start = edge

        if start < length:
            yield self.binlabels[-1], slicer(start, None)

    @cache_readonly
    def indices(self):
        indices = collections.defaultdict(list)

        i = 0
        for label, bin in zip(self.binlabels, self.bins):
            if i < bin:
                if label is not NaT:
                    indices[label] = list(range(i, bin))
                i = bin
        return indices

    @cache_readonly
    def group_info(self) -> tuple[npt.NDArray[np.intp], npt.NDArray[np.intp], int]:
        ngroups = self.ngroups
        obs_group_ids = np.arange(ngroups, dtype=np.intp)
        rep = np.diff(np.r_[0, self.bins])

        rep = ensure_platform_int(rep)
        if ngroups == len(self.bins):
            comp_ids = np.repeat(np.arange(ngroups), rep)
        else:
            comp_ids = np.repeat(np.r_[-1, np.arange(ngroups)], rep)

        return (
            ensure_platform_int(comp_ids),
            obs_group_ids,
            ngroups,
        )

    @cache_readonly
    def reconstructed_codes(self) -> list[np.ndarray]:
        # get unique result indices, and prepend 0 as groupby starts from the first
        return [np.r_[0, np.flatnonzero(self.bins[1:] != self.bins[:-1]) + 1]]

    @cache_readonly
    def result_index(self) -> Index:
        if len(self.binlabels) != 0 and isna(self.binlabels[0]):
            return self.binlabels[1:]

        return self.binlabels

    @property
    def levels(self) -> list[Index]:
        return [self.binlabels]

    @property
    def names(self) -> list[Hashable]:
        return [self.binlabels.name]

    @property
    def groupings(self) -> list[grouper.Grouping]:
        lev = self.binlabels
        codes = self.group_info[0]
        labels = lev.take(codes)
        ping = grouper.Grouping(
            labels, labels, in_axis=False, level=None, uniques=lev._values
        )
        return [ping]


def _is_indexed_like(obj, axes, axis: AxisInt) -> bool:
    if isinstance(obj, Series):
        if len(axes) > 1:
            return False
        return obj.axes[axis].equals(axes[axis])
    elif isinstance(obj, DataFrame):
        return obj.axes[axis].equals(axes[axis])

    return False


# ----------------------------------------------------------------------
# Splitting / application


class DataSplitter(Generic[NDFrameT]):
    def __init__(
        self,
        data: NDFrameT,
        labels: npt.NDArray[np.intp],
        ngroups: int,
        *,
        sort_idx: npt.NDArray[np.intp],
        sorted_ids: npt.NDArray[np.intp],
        axis: AxisInt = 0,
    ) -> None:
        self.data = data
        self.labels = ensure_platform_int(labels)  # _should_ already be np.intp
        self.ngroups = ngroups

        self._slabels = sorted_ids
        self._sort_idx = sort_idx

        self.axis = axis
        assert isinstance(axis, int), axis

    def __iter__(self) -> Iterator:
        sdata = self._sorted_data

        if self.ngroups == 0:
            # we are inside a generator, rather than raise StopIteration
            # we merely return signal the end
            return

        starts, ends = lib.generate_slices(self._slabels, self.ngroups)

        for start, end in zip(starts, ends):
            yield self._chop(sdata, slice(start, end))

    @cache_readonly
    def _sorted_data(self) -> NDFrameT:
        return self.data.take(self._sort_idx, axis=self.axis)

    def _chop(self, sdata, slice_obj: slice) -> NDFrame:
        raise AbstractMethodError(self)


class SeriesSplitter(DataSplitter):
    def _chop(self, sdata: Series, slice_obj: slice) -> Series:
        # fastpath equivalent to `sdata.iloc[slice_obj]`
        mgr = sdata._mgr.get_slice(slice_obj)
        ser = sdata._constructor_from_mgr(mgr, axes=mgr.axes)
        ser._name = sdata.name
        return ser.__finalize__(sdata, method="groupby")


class FrameSplitter(DataSplitter):
    def _chop(self, sdata: DataFrame, slice_obj: slice) -> DataFrame:
        # Fastpath equivalent to:
        # if self.axis == 0:
        #     return sdata.iloc[slice_obj]
        # else:
        #     return sdata.iloc[:, slice_obj]
        mgr = sdata._mgr.get_slice(slice_obj, axis=1 - self.axis)
        df = sdata._constructor_from_mgr(mgr, axes=mgr.axes)
        return df.__finalize__(sdata, method="groupby")


def _get_splitter(
    data: NDFrame,
    labels: npt.NDArray[np.intp],
    ngroups: int,
    *,
    sort_idx: npt.NDArray[np.intp],
    sorted_ids: npt.NDArray[np.intp],
    axis: AxisInt = 0,
) -> DataSplitter:
    if isinstance(data, Series):
        klass: type[DataSplitter] = SeriesSplitter
    else:
        # i.e. DataFrame
        klass = FrameSplitter

    return klass(
        data, labels, ngroups, sort_idx=sort_idx, sorted_ids=sorted_ids, axis=axis
    )
```
