## Supplementary software v0.2.1 for "Virtual control arms for paediatric myopia trials: external validation of axial-elongation models": __init__.py

```
from pandas.core.indexers.utils import (
    check_array_indexer,
    check_key_length,
    check_setitem_lengths,
    disallow_ndim_indexing,
    is_empty_indexer,
    is_list_like_indexer,
    is_scalar_indexer,
    is_valid_positional_slice,
    length_of_indexer,
    maybe_convert_indices,
    unpack_1tuple,
    unpack_tuple_and_ellipses,
    validate_indices,
)

__all__ = [
    "is_valid_positional_slice",
    "is_list_like_indexer",
    "is_scalar_indexer",
    "is_empty_indexer",
    "check_setitem_lengths",
    "validate_indices",
    "maybe_convert_indices",
    "length_of_indexer",
    "disallow_ndim_indexing",
    "unpack_1tuple",
    "check_key_length",
    "check_array_indexer",
    "unpack_tuple_and_ellipses",
]
```
