## Supplementary software v0.2.1 for "Virtual control arms for paediatric myopia trials: external validation of axial-elongation models": objects.py

```
"""Indexer objects for computing start/end window bounds for rolling operations"""
from __future__ import annotations

from datetime import timedelta

import numpy as np

from pandas._libs.tslibs import BaseOffset
from pandas._libs.window.indexers import calculate_variable_window_bounds
from pandas.util._decorators import Appender

from pandas.core.dtypes.common import ensure_platform_int

from pandas.core.indexes.datetimes import DatetimeIndex

from pandas.tseries.offsets import Nano

get_window_bounds_doc = """
Computes the bounds of a window.

Parameters
----------
num_values : int, default 0
    number of values that will be aggregated over
window_size : int, default 0
    the number of rows in a window
min_periods : int, default None
    min_periods passed from the top level rolling API
center : bool, default None
    center passed from the top level rolling API
closed : str, default None
    closed passed from the top level rolling API
step : int, default None
    step passed from the top level rolling API
    .. versionadded:: 1.5
win_type : str, default None
    win_type passed from the top level rolling API

Returns
-------
A tuple of ndarray[int64]s, indicating the boundaries of each
window
"""


class BaseIndexer:
    """
    Base class for window bounds calculations.

    Examples
    --------
    >>> from pandas.api.indexers import BaseIndexer
    >>> class CustomIndexer(BaseIndexer):
    ...     def get_window_bounds(self, num_values, min_periods, center, closed, step):
    ...         start = np.empty(num_values, dtype=np.int64)
    ...         end = np.empty(num_values, dtype=np.int64)
    ...         for i in range(num_values):
    ...             start[i] = i
    ...             end[i] = i + self.window_size
    ...         return start, end
    >>> df = pd.DataFrame({"values": range(5)})
    >>> indexer = CustomIndexer(window_size=2)
    >>> df.rolling(indexer).sum()
        values
    0	1.0
    1	3.0
    2	5.0
    3	7.0
    4	4.0
    """

    def __init__(
        self, index_array: np.ndarray | None = None, window_size: int = 0, **kwargs
    ) -> None:
        self.index_array = index_array
        self.window_size = window_size
        # Set user defined kwargs as attributes that can be used in get_window_bounds
        for key, value in kwargs.items():
            setattr(self, key, value)

    @Appender(get_window_bounds_doc)
    def get_window_bounds(
        self,
        num_values: int = 0,
        min_periods: int | None = None,
        center: bool | None = None,
        closed: str | None = None,
        step: int | None = None,
    ) -> tuple[np.ndarray, np.ndarray]:
        raise NotImplementedError


class FixedWindowIndexer(BaseIndexer):
    """Creates window boundaries that are of fixed length."""

    @Appender(get_window_bounds_doc)
    def get_window_bounds(
        self,
        num_values: int = 0,
        min_periods: int | None = None,
        center: bool | None = None,
        closed: str | None = None,
        step: int | None = None,
    ) -> tuple[np.ndarray, np.ndarray]:
        if center or self.window_size == 0:
            offset = (self.window_size - 1) // 2
        else:
            offset = 0

        end = np.arange(1 + offset, num_values + 1 + offset, step, dtype="int64")
        start = end - self.window_size
        if closed in ["left", "both"]:
            start -= 1
        if closed in ["left", "neither"]:
            end -= 1

        end = np.clip(end, 0, num_values)
        start = np.clip(start, 0, num_values)

        return start, end


class VariableWindowIndexer(BaseIndexer):
    """Creates window boundaries that are of variable length, namely for time series."""

    @Appender(get_window_bounds_doc)
    def get_window_bounds(
        self,
        num_values: int = 0,
        min_periods: int | None = None,
        center: bool | None = None,
        closed: str | None = None,
        step: int | None = None,
    ) -> tuple[np.ndarray, np.ndarray]:
        # error: Argument 4 to "calculate_variable_window_bounds" has incompatible
        # type "Optional[bool]"; expected "bool"
        # error: Argument 6 to "calculate_variable_window_bounds" has incompatible
        # type "Optional[ndarray]"; expected "ndarray"
        return calculate_variable_window_bounds(
            num_values,
            self.window_size,
            min_periods,
            center,  # type: ignore[arg-type]
            closed,
            self.index_array,  # type: ignore[arg-type]
        )


class VariableOffsetWindowIndexer(BaseIndexer):
    """
    Calculate window boundaries based on a non-fixed offset such as a BusinessDay.

    Examples
    --------
    >>> from pandas.api.indexers import VariableOffsetWindowIndexer
    >>> df = pd.DataFrame(range(10), index=pd.date_range("2020", periods=10))
    >>> offset = pd.offsets.BDay(1)
    >>> indexer = VariableOffsetWindowIndexer(index=df.index, offset=offset)
    >>> df
                0
    2020-01-01  0
    2020-01-02  1
    2020-01-03  2
    2020-01-04  3
    2020-01-05  4
    2020-01-06  5
    2020-01-07  6
    2020-01-08  7
    2020-01-09  8
    2020-01-10  9
    >>> df.rolling(indexer).sum()
                   0
    2020-01-01   0.0
    2020-01-02   1.0
    2020-01-03   2.0
    2020-01-04   3.0
    2020-01-05   7.0
    2020-01-06  12.0
    2020-01-07   6.0
    2020-01-08   7.0
    2020-01-09   8.0
    2020-01-10   9.0
    """

    def __init__(
        self,
        index_array: np.ndarray | None = None,
        window_size: int = 0,
        index: DatetimeIndex | None = None,
        offset: BaseOffset | None = None,
        **kwargs,
    ) -> None:
        super().__init__(index_array, window_size, **kwargs)
        if not isinstance(index, DatetimeIndex):
            raise ValueError("index must be a DatetimeIndex.")
        self.index = index
        if not isinstance(offset, BaseOffset):
            raise ValueError("offset must be a DateOffset-like object.")
        self.offset = offset

    @Appender(get_window_bounds_doc)
    def get_window_bounds(
        self,
        num_values: int = 0,
        min_periods: int | None = None,
        center: bool | None = None,
        closed: str | None = None,
        step: int | None = None,
    ) -> tuple[np.ndarray, np.ndarray]:
        if step is not None:
            raise NotImplementedError("step not implemented for variable offset window")
        if num_values <= 0:
            return np.empty(0, dtype="int64"), np.empty(0, dtype="int64")

        # if windows is variable, default is 'right', otherwise default is 'both'
        if closed is None:
            closed = "right" if self.index is not None else "both"

        right_closed = closed in ["right", "both"]
        left_closed = closed in ["left", "both"]

        if self.index[num_values - 1] < self.index[0]:
            index_growth_sign = -1
        else:
            index_growth_sign = 1
        offset_diff = index_growth_sign * self.offset

        start = np.empty(num_values, dtype="int64")
        start.fill(-1)
        end = np.empty(num_values, dtype="int64")
        end.fill(-1)

        start[0] = 0

        # right endpoint is closed
        if right_closed:
            end[0] = 1
        # right endpoint is open
        else:
            end[0] = 0

        zero = timedelta(0)
        # start is start of slice interval (including)
        # end is end of slice interval (not including)
        for i in range(1, num_values):
            end_bound = self.index[i]
            start_bound = end_bound - offset_diff

            # left endpoint is closed
            if left_closed:
                start_bound -= Nano(1)

            # advance the start bound until we are
            # within the constraint
            start[i] = i
            for j in range(start[i - 1], i):
                start_diff = (self.index[j] - start_bound) * index_growth_sign
                if start_diff > zero:
                    start[i] = j
                    break

            # end bound is previous end
            # or current index
            end_diff = (self.index[end[i - 1]] - end_bound) * index_growth_sign
            if end_diff == zero and not right_closed:
                end[i] = end[i - 1] + 1
            elif end_diff <= zero:
                end[i] = i + 1
            else:
                end[i] = end[i - 1]

            # right endpoint is open
            if not right_closed:
                end[i] -= 1

        return start, end


class ExpandingIndexer(BaseIndexer):
    """Calculate expanding window bounds, mimicking df.expanding()"""

    @Appender(get_window_bounds_doc)
    def get_window_bounds(
        self,
        num_values: int = 0,
        min_periods: int | None = None,
        center: bool | None = None,
        closed: str | None = None,
        step: int | None = None,
    ) -> tuple[np.ndarray, np.ndarray]:
        return (
            np.zeros(num_values, dtype=np.int64),
            np.arange(1, num_values + 1, dtype=np.int64),
        )


class FixedForwardWindowIndexer(BaseIndexer):
    """
    Creates window boundaries for fixed-length windows that include the current row.

    Examples
    --------
    >>> df = pd.DataFrame({'B': [0, 1, 2, np.nan, 4]})
    >>> df
         B
    0  0.0
    1  1.0
    2  2.0
    3  NaN
    4  4.0

    >>> indexer = pd.api.indexers.FixedForwardWindowIndexer(window_size=2)
    >>> df.rolling(window=indexer, min_periods=1).sum()
         B
    0  1.0
    1  3.0
    2  2.0
    3  4.0
    4  4.0
    """

    @Appender(get_window_bounds_doc)
    def get_window_bounds(
        self,
        num_values: int = 0,
        min_periods: int | None = None,
        center: bool | None = None,
        closed: str | None = None,
        step: int | None = None,
    ) -> tuple[np.ndarray, np.ndarray]:
        if center:
            raise ValueError("Forward-looking windows can't have center=True")
        if closed is not None:
            raise ValueError(
                "Forward-looking windows don't support setting the closed argument"
            )
        if step is None:
            step = 1

        start = np.arange(0, num_values, step, dtype="int64")
        end = start + self.window_size
        if self.window_size:
            end = np.clip(end, 0, num_values)

        return start, end


class GroupbyIndexer(BaseIndexer):
    """Calculate bounds to compute groupby rolling, mimicking df.groupby().rolling()"""

    def __init__(
        self,
        index_array: np.ndarray | None = None,
        window_size: int | BaseIndexer = 0,
        groupby_indices: dict | None = None,
        window_indexer: type[BaseIndexer] = BaseIndexer,
        indexer_kwargs: dict | None = None,
        **kwargs,
    ) -> None:
        """
        Parameters
        ----------
        index_array : np.ndarray or None
            np.ndarray of the index of the original object that we are performing
            a chained groupby operation over. This index has been pre-sorted relative to
            the groups
        window_size : int or BaseIndexer
            window size during the windowing operation
        groupby_indices : dict or None
            dict of {group label: [positional index of rows belonging to the group]}
        window_indexer : BaseIndexer
            BaseIndexer class determining the start and end bounds of each group
        indexer_kwargs : dict or None
            Custom kwargs to be passed to window_indexer
        **kwargs :
            keyword arguments that will be available when get_window_bounds is called
        """
        self.groupby_indices = groupby_indices or {}
        self.window_indexer = window_indexer
        self.indexer_kwargs = indexer_kwargs.copy() if indexer_kwargs else {}
        super().__init__(
            index_array=index_array,
            window_size=self.indexer_kwargs.pop("window_size", window_size),
            **kwargs,
        )

    @Appender(get_window_bounds_doc)
    def get_window_bounds(
        self,
        num_values: int = 0,
        min_periods: int | None = None,
        center: bool | None = None,
        closed: str | None = None,
        step: int | None = None,
    ) -> tuple[np.ndarray, np.ndarray]:
        # 1) For each group, get the indices that belong to the group
        # 2) Use the indices to calculate the start & end bounds of the window
        # 3) Append the window bounds in group order
        start_arrays = []
        end_arrays = []
        window_indices_start = 0
        for key, indices in self.groupby_indices.items():
            index_array: np.ndarray | None

            if self.index_array is not None:
                index_array = self.index_array.take(ensure_platform_int(indices))
            else:
                index_array = self.index_array
            indexer = self.window_indexer(
                index_array=index_array,
                window_size=self.window_size,
                **self.indexer_kwargs,
            )
            start, end = indexer.get_window_bounds(
                len(indices), min_periods, center, closed, step
            )
            start = start.astype(np.int64)
            end = end.astype(np.int64)
            assert len(start) == len(
                end
            ), "these should be equal in length from get_window_bounds"
            # Cannot use groupby_indices as they might not be monotonic with the object
            # we're rolling over
            window_indices = np.arange(
                window_indices_start, window_indices_start + len(indices)
            )
            window_indices_start += len(indices)
            # Extend as we'll be slicing window like [start, end)
            window_indices = np.append(window_indices, [window_indices[-1] + 1]).astype(
                np.int64, copy=False
            )
            start_arrays.append(window_indices.take(ensure_platform_int(start)))
            end_arrays.append(window_indices.take(ensure_platform_int(end)))
        if len(start_arrays) == 0:
            return np.array([], dtype=np.int64), np.array([], dtype=np.int64)
        start = np.concatenate(start_arrays)
        end = np.concatenate(end_arrays)
        return start, end


class ExponentialMovingWindowIndexer(BaseIndexer):
    """Calculate ewm window bounds (the entire window)"""

    @Appender(get_window_bounds_doc)
    def get_window_bounds(
        self,
        num_values: int = 0,
        min_periods: int | None = None,
        center: bool | None = None,
        closed: str | None = None,
        step: int | None = None,
    ) -> tuple[np.ndarray, np.ndarray]:
        return np.array([0], dtype=np.int64), np.array([num_values], dtype=np.int64)
```
