## Supplementary software v0.2.1 for "Virtual control arms for paediatric myopia trials: external validation of axial-elongation models": utils.py

```
"""
Low-dependency indexing utilities.
"""
from __future__ import annotations

from typing import (
    TYPE_CHECKING,
    Any,
)

import numpy as np

from pandas._libs import lib

from pandas.core.dtypes.common import (
    is_array_like,
    is_bool_dtype,
    is_integer,
    is_integer_dtype,
    is_list_like,
)
from pandas.core.dtypes.dtypes import ExtensionDtype
from pandas.core.dtypes.generic import (
    ABCIndex,
    ABCSeries,
)

if TYPE_CHECKING:
    from pandas._typing import AnyArrayLike

    from pandas.core.frame import DataFrame
    from pandas.core.indexes.base import Index

# -----------------------------------------------------------
# Indexer Identification


def is_valid_positional_slice(slc: slice) -> bool:
    """
    Check if a slice object can be interpreted as a positional indexer.

    Parameters
    ----------
    slc : slice

    Returns
    -------
    bool

    Notes
    -----
    A valid positional slice may also be interpreted as a label-based slice
    depending on the index being sliced.
    """
    return (
        lib.is_int_or_none(slc.start)
        and lib.is_int_or_none(slc.stop)
        and lib.is_int_or_none(slc.step)
    )


def is_list_like_indexer(key) -> bool:
    """
    Check if we have a list-like indexer that is *not* a NamedTuple.

    Parameters
    ----------
    key : object

    Returns
    -------
    bool
    """
    # allow a list_like, but exclude NamedTuples which can be indexers
    return is_list_like(key) and not (isinstance(key, tuple) and type(key) is not tuple)


def is_scalar_indexer(indexer, ndim: int) -> bool:
    """
    Return True if we are all scalar indexers.

    Parameters
    ----------
    indexer : object
    ndim : int
        Number of dimensions in the object being indexed.

    Returns
    -------
    bool
    """
    if ndim == 1 and is_integer(indexer):
        # GH37748: allow indexer to be an integer for Series
        return True
    if isinstance(indexer, tuple) and len(indexer) == ndim:
        return all(is_integer(x) for x in indexer)
    return False


def is_empty_indexer(indexer) -> bool:
    """
    Check if we have an empty indexer.

    Parameters
    ----------
    indexer : object

    Returns
    -------
    bool
    """
    if is_list_like(indexer) and not len(indexer):
        return True
    if not isinstance(indexer, tuple):
        indexer = (indexer,)
    return any(isinstance(idx, np.ndarray) and len(idx) == 0 for idx in indexer)


# -----------------------------------------------------------
# Indexer Validation


def check_setitem_lengths(indexer, value, values) -> bool:
    """
    Validate that value and indexer are the same length.

    An special-case is allowed for when the indexer is a boolean array
    and the number of true values equals the length of ``value``. In
    this case, no exception is raised.

    Parameters
    ----------
    indexer : sequence
        Key for the setitem.
    value : array-like
        Value for the setitem.
    values : array-like
        Values being set into.

    Returns
    -------
    bool
        Whether this is an empty listlike setting which is a no-op.

    Raises
    ------
    ValueError
        When the indexer is an ndarray or list and the lengths don't match.
    """
    no_op = False

    if isinstance(indexer, (np.ndarray, list)):
        # We can ignore other listlikes because they are either
        #  a) not necessarily 1-D indexers, e.g. tuple
        #  b) boolean indexers e.g. BoolArray
        if is_list_like(value):
            if len(indexer) != len(value) and values.ndim == 1:
                # boolean with truth values == len of the value is ok too
                if isinstance(indexer, list):
                    indexer = np.array(indexer)
                if not (
                    isinstance(indexer, np.ndarray)
                    and indexer.dtype == np.bool_
                    and indexer.sum() == len(value)
                ):
                    raise ValueError(
                        "cannot set using a list-like indexer "
                        "with a different length than the value"
                    )
            if not len(indexer):
                no_op = True

    elif isinstance(indexer, slice):
        if is_list_like(value):
            if len(value) != length_of_indexer(indexer, values) and values.ndim == 1:
                # In case of two dimensional value is used row-wise and broadcasted
                raise ValueError(
                    "cannot set using a slice indexer with a "
                    "different length than the value"
                )
            if not len(value):
                no_op = True

    return no_op


def validate_indices(indices: np.ndarray, n: int) -> None:
    """
    Perform bounds-checking for an indexer.

    -1 is allowed for indicating missing values.

    Parameters
    ----------
    indices : ndarray
    n : int
        Length of the array being indexed.

    Raises
    ------
    ValueError

    Examples
    --------
    >>> validate_indices(np.array([1, 2]), 3) # OK

    >>> validate_indices(np.array([1, -2]), 3)
    Traceback (most recent call last):
        ...
    ValueError: negative dimensions are not allowed

    >>> validate_indices(np.array([1, 2, 3]), 3)
    Traceback (most recent call last):
        ...
    IndexError: indices are out-of-bounds

    >>> validate_indices(np.array([-1, -1]), 0) # OK

    >>> validate_indices(np.array([0, 1]), 0)
    Traceback (most recent call last):
        ...
    IndexError: indices are out-of-bounds
    """
    if len(indices):
        min_idx = indices.min()
        if min_idx < -1:
            msg = f"'indices' contains values less than allowed ({min_idx} < -1)"
            raise ValueError(msg)

        max_idx = indices.max()
        if max_idx >= n:
            raise IndexError("indices are out-of-bounds")


# -----------------------------------------------------------
# Indexer Conversion


def maybe_convert_indices(indices, n: int, verify: bool = True) -> np.ndarray:
    """
    Attempt to convert indices into valid, positive indices.

    If we have negative indices, translate to positive here.
    If we have indices that are out-of-bounds, raise an IndexError.

    Parameters
    ----------
    indices : array-like
        Array of indices that we are to convert.
    n : int
        Number of elements in the array that we are indexing.
    verify : bool, default True
        Check that all entries are between 0 and n - 1, inclusive.

    Returns
    -------
    array-like
        An array-like of positive indices that correspond to the ones
        that were passed in initially to this function.

    Raises
    ------
    IndexError
        One of the converted indices either exceeded the number of,
        elements (specified by `n`), or was still negative.
    """
    if isinstance(indices, list):
        indices = np.array(indices)
        if len(indices) == 0:
            # If `indices` is empty, np.array will return a float,
            # and will cause indexing errors.
            return np.empty(0, dtype=np.intp)

    mask = indices < 0
    if mask.any():
        indices = indices.copy()
        indices[mask] += n

    if verify:
        mask = (indices >= n) | (indices < 0)
        if mask.any():
            raise IndexError("indices are out-of-bounds")
    return indices


# -----------------------------------------------------------
# Unsorted


def length_of_indexer(indexer, target=None) -> int:
    """
    Return the expected length of target[indexer]

    Returns
    -------
    int
    """
    if target is not None and isinstance(indexer, slice):
        target_len = len(target)
        start = indexer.start
        stop = indexer.stop
        step = indexer.step
        if start is None:
            start = 0
        elif start < 0:
            start += target_len
        if stop is None or stop > target_len:
            stop = target_len
        elif stop < 0:
            stop += target_len
        if step is None:
            step = 1
        elif step < 0:
            start, stop = stop + 1, start + 1
            step = -step
        return (stop - start + step - 1) // step
    elif isinstance(indexer, (ABCSeries, ABCIndex, np.ndarray, list)):
        if isinstance(indexer, list):
            indexer = np.array(indexer)

        if indexer.dtype == bool:
            # GH#25774
            return indexer.sum()
        return len(indexer)
    elif isinstance(indexer, range):
        return (indexer.stop - indexer.start) // indexer.step
    elif not is_list_like_indexer(indexer):
        return 1
    raise AssertionError("cannot find the length of the indexer")


def disallow_ndim_indexing(result) -> None:
    """
    Helper function to disallow multi-dimensional indexing on 1D Series/Index.

    GH#27125 indexer like idx[:, None] expands dim, but we cannot do that
    and keep an index, so we used to return ndarray, which was deprecated
    in GH#30588.
    """
    if np.ndim(result) > 1:
        raise ValueError(
            "Multi-dimensional indexing (e.g. `obj[:, None]`) is no longer "
            "supported. Convert to a numpy array before indexing instead."
        )


def unpack_1tuple(tup):
    """
    If we have a length-1 tuple/list that contains a slice, unpack to just
    the slice.

    Notes
    -----
    The list case is deprecated.
    """
    if len(tup) == 1 and isinstance(tup[0], slice):
        # if we don't have a MultiIndex, we may still be able to handle
        #  a 1-tuple.  see test_1tuple_without_multiindex

        if isinstance(tup, list):
            # GH#31299
            raise ValueError(
                "Indexing with a single-item list containing a "
                "slice is not allowed. Pass a tuple instead.",
            )

        return tup[0]
    return tup


def check_key_length(columns: Index, key, value: DataFrame) -> None:
    """
    Checks if a key used as indexer has the same length as the columns it is
    associated with.

    Parameters
    ----------
    columns : Index The columns of the DataFrame to index.
    key : A list-like of keys to index with.
    value : DataFrame The value to set for the keys.

    Raises
    ------
    ValueError: If the length of key is not equal to the number of columns in value
                or if the number of columns referenced by key is not equal to number
                of columns.
    """
    if columns.is_unique:
        if len(value.columns) != len(key):
            raise ValueError("Columns must be same length as key")
    else:
        # Missing keys in columns are represented as -1
        if len(columns.get_indexer_non_unique(key)[0]) != len(value.columns):
            raise ValueError("Columns must be same length as key")


def unpack_tuple_and_ellipses(item: tuple):
    """
    Possibly unpack arr[..., n] to arr[n]
    """
    if len(item) > 1:
        # Note: we are assuming this indexing is being done on a 1D arraylike
        if item[0] is Ellipsis:
            item = item[1:]
        elif item[-1] is Ellipsis:
            item = item[:-1]

    if len(item) > 1:
        raise IndexError("too many indices for array.")

    item = item[0]
    return item


# -----------------------------------------------------------
# Public indexer validation


def check_array_indexer(array: AnyArrayLike, indexer: Any) -> Any:
    """
    Check if `indexer` is a valid array indexer for `array`.

    For a boolean mask, `array` and `indexer` are checked to have the same
    length. The dtype is validated, and if it is an integer or boolean
    ExtensionArray, it is checked if there are missing values present, and
    it is converted to the appropriate numpy array. Other dtypes will raise
    an error.

    Non-array indexers (integer, slice, Ellipsis, tuples, ..) are passed
    through as is.

    Parameters
    ----------
    array : array-like
        The array that is being indexed (only used for the length).
    indexer : array-like or list-like
        The array-like that's used to index. List-like input that is not yet
        a numpy array or an ExtensionArray is converted to one. Other input
        types are passed through as is.

    Returns
    -------
    numpy.ndarray
        The validated indexer as a numpy array that can be used to index.

    Raises
    ------
    IndexError
        When the lengths don't match.
    ValueError
        When `indexer` cannot be converted to a numpy ndarray to index
        (e.g. presence of missing values).

    See Also
    --------
    api.types.is_bool_dtype : Check if `key` is of boolean dtype.

    Examples
    --------
    When checking a boolean mask, a boolean ndarray is returned when the
    arguments are all valid.

    >>> mask = pd.array([True, False])
    >>> arr = pd.array([1, 2])
    >>> pd.api.indexers.check_array_indexer(arr, mask)
    array([ True, False])

    An IndexError is raised when the lengths don't match.

    >>> mask = pd.array([True, False, True])
    >>> pd.api.indexers.check_array_indexer(arr, mask)
    Traceback (most recent call last):
    ...
    IndexError: Boolean index has wrong length: 3 instead of 2.

    NA values in a boolean array are treated as False.

    >>> mask = pd.array([True, pd.NA])
    >>> pd.api.indexers.check_array_indexer(arr, mask)
    array([ True, False])

    A numpy boolean mask will get passed through (if the length is correct):

    >>> mask = np.array([True, False])
    >>> pd.api.indexers.check_array_indexer(arr, mask)
    array([ True, False])

    Similarly for integer indexers, an integer ndarray is returned when it is
    a valid indexer, otherwise an error is  (for integer indexers, a matching
    length is not required):

    >>> indexer = pd.array([0, 2], dtype="Int64")
    >>> arr = pd.array([1, 2, 3])
    >>> pd.api.indexers.check_array_indexer(arr, indexer)
    array([0, 2])

    >>> indexer = pd.array([0, pd.NA], dtype="Int64")
    >>> pd.api.indexers.check_array_indexer(arr, indexer)
    Traceback (most recent call last):
    ...
    ValueError: Cannot index with an integer indexer containing NA values

    For non-integer/boolean dtypes, an appropriate error is raised:

    >>> indexer = np.array([0., 2.], dtype="float64")
    >>> pd.api.indexers.check_array_indexer(arr, indexer)
    Traceback (most recent call last):
    ...
    IndexError: arrays used as indices must be of integer or boolean type
    """
    from pandas.core.construction import array as pd_array

    # whatever is not an array-like is returned as-is (possible valid array
    # indexers that are not array-like: integer, slice, Ellipsis, None)
    # In this context, tuples are not considered as array-like, as they have
    # a specific meaning in indexing (multi-dimensional indexing)
    if is_list_like(indexer):
        if isinstance(indexer, tuple):
            return indexer
    else:
        return indexer

    # convert list-likes to array
    if not is_array_like(indexer):
        indexer = pd_array(indexer)
        if len(indexer) == 0:
            # empty list is converted to float array by pd.array
            indexer = np.array([], dtype=np.intp)

    dtype = indexer.dtype
    if is_bool_dtype(dtype):
        if isinstance(dtype, ExtensionDtype):
            indexer = indexer.to_numpy(dtype=bool, na_value=False)
        else:
            indexer = np.asarray(indexer, dtype=bool)

        # GH26658
        if len(indexer) != len(array):
            raise IndexError(
                f"Boolean index has wrong length: "
                f"{len(indexer)} instead of {len(array)}"
            )
    elif is_integer_dtype(dtype):
        try:
            indexer = np.asarray(indexer, dtype=np.intp)
        except ValueError as err:
            raise ValueError(
                "Cannot index with an integer indexer containing NA values"
            ) from err
    else:
        raise IndexError("arrays used as indices must be of integer or boolean type")

    return indexer
```
