## Supplementary software v0.2.1 for "Virtual control arms for paediatric myopia trials: external validation of axial-elongation models": accessors.py

```
"""
datetimelike delegation
"""
from __future__ import annotations

from typing import (
    TYPE_CHECKING,
    cast,
)
import warnings

import numpy as np

from pandas._libs import lib
from pandas.util._exceptions import find_stack_level

from pandas.core.dtypes.common import (
    is_integer_dtype,
    is_list_like,
)
from pandas.core.dtypes.dtypes import (
    ArrowDtype,
    CategoricalDtype,
    DatetimeTZDtype,
    PeriodDtype,
)
from pandas.core.dtypes.generic import ABCSeries

from pandas.core.accessor import (
    PandasDelegate,
    delegate_names,
)
from pandas.core.arrays import (
    DatetimeArray,
    PeriodArray,
    TimedeltaArray,
)
from pandas.core.arrays.arrow.array import ArrowExtensionArray
from pandas.core.base import (
    NoNewAttributesMixin,
    PandasObject,
)
from pandas.core.indexes.datetimes import DatetimeIndex
from pandas.core.indexes.timedeltas import TimedeltaIndex

if TYPE_CHECKING:
    from pandas import (
        DataFrame,
        Series,
    )


class Properties(PandasDelegate, PandasObject, NoNewAttributesMixin):
    _hidden_attrs = PandasObject._hidden_attrs | {
        "orig",
        "name",
    }

    def __init__(self, data: Series, orig) -> None:
        if not isinstance(data, ABCSeries):
            raise TypeError(
                f"cannot convert an object of type {type(data)} to a datetimelike index"
            )

        self._parent = data
        self.orig = orig
        self.name = getattr(data, "name", None)
        self._freeze()

    def _get_values(self):
        data = self._parent
        if lib.is_np_dtype(data.dtype, "M"):
            return DatetimeIndex(data, copy=False, name=self.name)

        elif isinstance(data.dtype, DatetimeTZDtype):
            return DatetimeIndex(data, copy=False, name=self.name)

        elif lib.is_np_dtype(data.dtype, "m"):
            return TimedeltaIndex(data, copy=False, name=self.name)

        elif isinstance(data.dtype, PeriodDtype):
            return PeriodArray(data, copy=False)

        raise TypeError(
            f"cannot convert an object of type {type(data)} to a datetimelike index"
        )

    def _delegate_property_get(self, name: str):
        from pandas import Series

        values = self._get_values()

        result = getattr(values, name)

        # maybe need to upcast (ints)
        if isinstance(result, np.ndarray):
            if is_integer_dtype(result):
                result = result.astype("int64")
        elif not is_list_like(result):
            return result

        result = np.asarray(result)

        if self.orig is not None:
            index = self.orig.index
        else:
            index = self._parent.index
        # return the result as a Series
        result = Series(result, index=index, name=self.name).__finalize__(self._parent)

        # setting this object will show a SettingWithCopyWarning/Error
        result._is_copy = (
            "modifications to a property of a datetimelike "
            "object are not supported and are discarded. "
            "Change values on the original."
        )

        return result

    def _delegate_property_set(self, name: str, value, *args, **kwargs):
        raise ValueError(
            "modifications to a property of a datetimelike object are not supported. "
            "Change values on the original."
        )

    def _delegate_method(self, name: str, *args, **kwargs):
        from pandas import Series

        values = self._get_values()

        method = getattr(values, name)
        result = method(*args, **kwargs)

        if not is_list_like(result):
            return result

        result = Series(result, index=self._parent.index, name=self.name).__finalize__(
            self._parent
        )

        # setting this object will show a SettingWithCopyWarning/Error
        result._is_copy = (
            "modifications to a method of a datetimelike "
            "object are not supported and are discarded. "
            "Change values on the original."
        )

        return result


@delegate_names(
    delegate=ArrowExtensionArray,
    accessors=TimedeltaArray._datetimelike_ops,
    typ="property",
    accessor_mapping=lambda x: f"_dt_{x}",
    raise_on_missing=False,
)
@delegate_names(
    delegate=ArrowExtensionArray,
    accessors=TimedeltaArray._datetimelike_methods,
    typ="method",
    accessor_mapping=lambda x: f"_dt_{x}",
    raise_on_missing=False,
)
@delegate_names(
    delegate=ArrowExtensionArray,
    accessors=DatetimeArray._datetimelike_ops,
    typ="property",
    accessor_mapping=lambda x: f"_dt_{x}",
    raise_on_missing=False,
)
@delegate_names(
    delegate=ArrowExtensionArray,
    accessors=DatetimeArray._datetimelike_methods,
    typ="method",
    accessor_mapping=lambda x: f"_dt_{x}",
    raise_on_missing=False,
)
class ArrowTemporalProperties(PandasDelegate, PandasObject, NoNewAttributesMixin):
    def __init__(self, data: Series, orig) -> None:
        if not isinstance(data, ABCSeries):
            raise TypeError(
                f"cannot convert an object of type {type(data)} to a datetimelike index"
            )

        self._parent = data
        self._orig = orig
        self._freeze()

    def _delegate_property_get(self, name: str):
        if not hasattr(self._parent.array, f"_dt_{name}"):
            raise NotImplementedError(
                f"dt.{name} is not supported for {self._parent.dtype}"
            )
        result = getattr(self._parent.array, f"_dt_{name}")

        if not is_list_like(result):
            return result

        if self._orig is not None:
            index = self._orig.index
        else:
            index = self._parent.index
        # return the result as a Series, which is by definition a copy
        result = type(self._parent)(
            result, index=index, name=self._parent.name
        ).__finalize__(self._parent)

        return result

    def _delegate_method(self, name: str, *args, **kwargs):
        if not hasattr(self._parent.array, f"_dt_{name}"):
            raise NotImplementedError(
                f"dt.{name} is not supported for {self._parent.dtype}"
            )

        result = getattr(self._parent.array, f"_dt_{name}")(*args, **kwargs)

        if self._orig is not None:
            index = self._orig.index
        else:
            index = self._parent.index
        # return the result as a Series, which is by definition a copy
        result = type(self._parent)(
            result, index=index, name=self._parent.name
        ).__finalize__(self._parent)

        return result

    def to_pytimedelta(self):
        return cast(ArrowExtensionArray, self._parent.array)._dt_to_pytimedelta()

    def to_pydatetime(self):
        # GH#20306
        warnings.warn(
            f"The behavior of {type(self).__name__}.to_pydatetime is deprecated, "
            "in a future version this will return a Series containing python "
            "datetime objects instead of an ndarray. To retain the old behavior, "
            "call `np.array` on the result",
            FutureWarning,
            stacklevel=find_stack_level(),
        )
        return cast(ArrowExtensionArray, self._parent.array)._dt_to_pydatetime()

    def isocalendar(self) -> DataFrame:
        from pandas import DataFrame

        result = (
            cast(ArrowExtensionArray, self._parent.array)
            ._dt_isocalendar()
            ._pa_array.combine_chunks()
        )
        iso_calendar_df = DataFrame(
            {
                col: type(self._parent.array)(result.field(i))  # type: ignore[call-arg]
                for i, col in enumerate(["year", "week", "day"])
            }
        )
        return iso_calendar_df

    @property
    def components(self) -> DataFrame:
        from pandas import DataFrame

        components_df = DataFrame(
            {
                col: getattr(self._parent.array, f"_dt_{col}")
                for col in [
                    "days",
                    "hours",
                    "minutes",
                    "seconds",
                    "milliseconds",
                    "microseconds",
                    "nanoseconds",
                ]
            }
        )
        return components_df


@delegate_names(
    delegate=DatetimeArray,
    accessors=DatetimeArray._datetimelike_ops + ["unit"],
    typ="property",
)
@delegate_names(
    delegate=DatetimeArray,
    accessors=DatetimeArray._datetimelike_methods + ["as_unit"],
    typ="method",
)
class DatetimeProperties(Properties):
    """
    Accessor object for datetimelike properties of the Series values.

    Examples
    --------
    >>> seconds_series = pd.Series(pd.date_range("2000-01-01", periods=3, freq="s"))
    >>> seconds_series
    0   2000-01-01 00:00:00
    1   2000-01-01 00:00:01
    2   2000-01-01 00:00:02
    dtype: datetime64[ns]
    >>> seconds_series.dt.second
    0    0
    1    1
    2    2
    dtype: int32

    >>> hours_series = pd.Series(pd.date_range("2000-01-01", periods=3, freq="h"))
    >>> hours_series
    0   2000-01-01 00:00:00
    1   2000-01-01 01:00:00
    2   2000-01-01 02:00:00
    dtype: datetime64[ns]
    >>> hours_series.dt.hour
    0    0
    1    1
    2    2
    dtype: int32

    >>> quarters_series = pd.Series(pd.date_range("2000-01-01", periods=3, freq="QE"))
    >>> quarters_series
    0   2000-03-31
    1   2000-06-30
    2   2000-09-30
    dtype: datetime64[ns]
    >>> quarters_series.dt.quarter
    0    1
    1    2
    2    3
    dtype: int32

    Returns a Series indexed like the original Series.
    Raises TypeError if the Series does not contain datetimelike values.
    """

    def to_pydatetime(self) -> np.ndarray:
        """
        Return the data as an array of :class:`datetime.datetime` objects.

        .. deprecated:: 2.1.0

            The current behavior of dt.to_pydatetime is deprecated.
            In a future version this will return a Series containing python
            datetime objects instead of a ndarray.

        Timezone information is retained if present.

        .. warning::

           Python's datetime uses microsecond resolution, which is lower than
           pandas (nanosecond). The values are truncated.

        Returns
        -------
        numpy.ndarray
            Object dtype array containing native Python datetime objects.

        See Also
        --------
        datetime.datetime : Standard library value for a datetime.

        Examples
        --------
        >>> s = pd.Series(pd.date_range('20180310', periods=2))
        >>> s
        0   2018-03-10
        1   2018-03-11
        dtype: datetime64[ns]

        >>> s.dt.to_pydatetime()
        array([datetime.datetime(2018, 3, 10, 0, 0),
               datetime.datetime(2018, 3, 11, 0, 0)], dtype=object)

        pandas' nanosecond precision is truncated to microseconds.

        >>> s = pd.Series(pd.date_range('20180310', periods=2, freq='ns'))
        >>> s
        0   2018-03-10 00:00:00.000000000
        1   2018-03-10 00:00:00.000000001
        dtype: datetime64[ns]

        >>> s.dt.to_pydatetime()
        array([datetime.datetime(2018, 3, 10, 0, 0),
               datetime.datetime(2018, 3, 10, 0, 0)], dtype=object)
        """
        # GH#20306
        warnings.warn(
            f"The behavior of {type(self).__name__}.to_pydatetime is deprecated, "
            "in a future version this will return a Series containing python "
            "datetime objects instead of an ndarray. To retain the old behavior, "
            "call `np.array` on the result",
            FutureWarning,
            stacklevel=find_stack_level(),
        )
        return self._get_values().to_pydatetime()

    @property
    def freq(self):
        return self._get_values().inferred_freq

    def isocalendar(self) -> DataFrame:
        """
        Calculate year, week, and day according to the ISO 8601 standard.

        Returns
        -------
        DataFrame
            With columns year, week and day.

        See Also
        --------
        Timestamp.isocalendar : Function return a 3-tuple containing ISO year,
            week number, and weekday for the given Timestamp object.
        datetime.date.isocalendar : Return a named tuple object with
            three components: year, week and weekday.

        Examples
        --------
        >>> ser = pd.to_datetime(pd.Series(["2010-01-01", pd.NaT]))
        >>> ser.dt.isocalendar()
           year  week  day
        0  2009    53     5
        1  <NA>  <NA>  <NA>
        >>> ser.dt.isocalendar().week
        0      53
        1    <NA>
        Name: week, dtype: UInt32
        """
        return self._get_values().isocalendar().set_index(self._parent.index)


@delegate_names(
    delegate=TimedeltaArray, accessors=TimedeltaArray._datetimelike_ops, typ="property"
)
@delegate_names(
    delegate=TimedeltaArray,
    accessors=TimedeltaArray._datetimelike_methods,
    typ="method",
)
class TimedeltaProperties(Properties):
    """
    Accessor object for datetimelike properties of the Series values.

    Returns a Series indexed like the original Series.
    Raises TypeError if the Series does not contain datetimelike values.

    Examples
    --------
    >>> seconds_series = pd.Series(
    ...     pd.timedelta_range(start="1 second", periods=3, freq="s")
    ... )
    >>> seconds_series
    0   0 days 00:00:01
    1   0 days 00:00:02
    2   0 days 00:00:03
    dtype: timedelta64[ns]
    >>> seconds_series.dt.seconds
    0    1
    1    2
    2    3
    dtype: int32
    """

    def to_pytimedelta(self) -> np.ndarray:
        """
        Return an array of native :class:`datetime.timedelta` objects.

        Python's standard `datetime` library uses a different representation
        timedelta's. This method converts a Series of pandas Timedeltas
        to `datetime.timedelta` format with the same length as the original
        Series.

        Returns
        -------
        numpy.ndarray
            Array of 1D containing data with `datetime.timedelta` type.

        See Also
        --------
        datetime.timedelta : A duration expressing the difference
            between two date, time, or datetime.

        Examples
        --------
        >>> s = pd.Series(pd.to_timedelta(np.arange(5), unit="d"))
        >>> s
        0   0 days
        1   1 days
        2   2 days
        3   3 days
        4   4 days
        dtype: timedelta64[ns]

        >>> s.dt.to_pytimedelta()
        array([datetime.timedelta(0), datetime.timedelta(days=1),
        datetime.timedelta(days=2), datetime.timedelta(days=3),
        datetime.timedelta(days=4)], dtype=object)
        """
        return self._get_values().to_pytimedelta()

    @property
    def components(self):
        """
        Return a Dataframe of the components of the Timedeltas.

        Returns
        -------
        DataFrame

        Examples
        --------
        >>> s = pd.Series(pd.to_timedelta(np.arange(5), unit='s'))
        >>> s
        0   0 days 00:00:00
        1   0 days 00:00:01
        2   0 days 00:00:02
        3   0 days 00:00:03
        4   0 days 00:00:04
        dtype: timedelta64[ns]
        >>> s.dt.components
           days  hours  minutes  seconds  milliseconds  microseconds  nanoseconds
        0     0      0        0        0             0             0            0
        1     0      0        0        1             0             0            0
        2     0      0        0        2             0             0            0
        3     0      0        0        3             0             0            0
        4     0      0        0        4             0             0            0
        """
        return (
            self._get_values()
            .components.set_index(self._parent.index)
            .__finalize__(self._parent)
        )

    @property
    def freq(self):
        return self._get_values().inferred_freq


@delegate_names(
    delegate=PeriodArray, accessors=PeriodArray._datetimelike_ops, typ="property"
)
@delegate_names(
    delegate=PeriodArray, accessors=PeriodArray._datetimelike_methods, typ="method"
)
class PeriodProperties(Properties):
    """
    Accessor object for datetimelike properties of the Series values.

    Returns a Series indexed like the original Series.
    Raises TypeError if the Series does not contain datetimelike values.

    Examples
    --------
    >>> seconds_series = pd.Series(
    ...     pd.period_range(
    ...         start="2000-01-01 00:00:00", end="2000-01-01 00:00:03", freq="s"
    ...     )
    ... )
    >>> seconds_series
    0    2000-01-01 00:00:00
    1    2000-01-01 00:00:01
    2    2000-01-01 00:00:02
    3    2000-01-01 00:00:03
    dtype: period[s]
    >>> seconds_series.dt.second
    0    0
    1    1
    2    2
    3    3
    dtype: int64

    >>> hours_series = pd.Series(
    ...     pd.period_range(start="2000-01-01 00:00", end="2000-01-01 03:00", freq="h")
    ... )
    >>> hours_series
    0    2000-01-01 00:00
    1    2000-01-01 01:00
    2    2000-01-01 02:00
    3    2000-01-01 03:00
    dtype: period[h]
    >>> hours_series.dt.hour
    0    0
    1    1
    2    2
    3    3
    dtype: int64

    >>> quarters_series = pd.Series(
    ...     pd.period_range(start="2000-01-01", end="2000-12-31", freq="Q-DEC")
    ... )
    >>> quarters_series
    0    2000Q1
    1    2000Q2
    2    2000Q3
    3    2000Q4
    dtype: period[Q-DEC]
    >>> quarters_series.dt.quarter
    0    1
    1    2
    2    3
    3    4
    dtype: int64
    """


class CombinedDatetimelikeProperties(
    DatetimeProperties, TimedeltaProperties, PeriodProperties
):
    def __new__(cls, data: Series):  # pyright: ignore[reportInconsistentConstructor]
        # CombinedDatetimelikeProperties isn't really instantiated. Instead
        # we need to choose which parent (datetime or timedelta) is
        # appropriate. Since we're checking the dtypes anyway, we'll just
        # do all the validation here.

        if not isinstance(data, ABCSeries):
            raise TypeError(
                f"cannot convert an object of type {type(data)} to a datetimelike index"
            )

        orig = data if isinstance(data.dtype, CategoricalDtype) else None
        if orig is not None:
            data = data._constructor(
                orig.array,
                name=orig.name,
                copy=False,
                dtype=orig._values.categories.dtype,
                index=orig.index,
            )

        if isinstance(data.dtype, ArrowDtype) and data.dtype.kind in "Mm":
            return ArrowTemporalProperties(data, orig)
        if lib.is_np_dtype(data.dtype, "M"):
            return DatetimeProperties(data, orig)
        elif isinstance(data.dtype, DatetimeTZDtype):
            return DatetimeProperties(data, orig)
        elif lib.is_np_dtype(data.dtype, "m"):
            return TimedeltaProperties(data, orig)
        elif isinstance(data.dtype, PeriodDtype):
            return PeriodProperties(data, orig)

        raise AttributeError("Can only use .dt accessor with datetimelike values")
```
