## Supplementary software v0.2.1 for "Virtual control arms for paediatric myopia trials: external validation of axial-elongation models": api.py

```
from __future__ import annotations

import textwrap
from typing import (
    TYPE_CHECKING,
    cast,
)

import numpy as np

from pandas._libs import (
    NaT,
    lib,
)
from pandas.errors import InvalidIndexError

from pandas.core.dtypes.cast import find_common_type

from pandas.core.algorithms import safe_sort
from pandas.core.indexes.base import (
    Index,
    _new_Index,
    ensure_index,
    ensure_index_from_sequences,
    get_unanimous_names,
)
from pandas.core.indexes.category import CategoricalIndex
from pandas.core.indexes.datetimes import DatetimeIndex
from pandas.core.indexes.interval import IntervalIndex
from pandas.core.indexes.multi import MultiIndex
from pandas.core.indexes.period import PeriodIndex
from pandas.core.indexes.range import RangeIndex
from pandas.core.indexes.timedeltas import TimedeltaIndex

if TYPE_CHECKING:
    from pandas._typing import Axis
_sort_msg = textwrap.dedent(
    """\
Sorting because non-concatenation axis is not aligned. A future version
of pandas will change to not sort by default.

To accept the future behavior, pass 'sort=False'.

To retain the current behavior and silence the warning, pass 'sort=True'.
"""
)


__all__ = [
    "Index",
    "MultiIndex",
    "CategoricalIndex",
    "IntervalIndex",
    "RangeIndex",
    "InvalidIndexError",
    "TimedeltaIndex",
    "PeriodIndex",
    "DatetimeIndex",
    "_new_Index",
    "NaT",
    "ensure_index",
    "ensure_index_from_sequences",
    "get_objs_combined_axis",
    "union_indexes",
    "get_unanimous_names",
    "all_indexes_same",
    "default_index",
    "safe_sort_index",
]


def get_objs_combined_axis(
    objs,
    intersect: bool = False,
    axis: Axis = 0,
    sort: bool = True,
    copy: bool = False,
) -> Index:
    """
    Extract combined index: return intersection or union (depending on the
    value of "intersect") of indexes on given axis, or None if all objects
    lack indexes (e.g. they are numpy arrays).

    Parameters
    ----------
    objs : list
        Series or DataFrame objects, may be mix of the two.
    intersect : bool, default False
        If True, calculate the intersection between indexes. Otherwise,
        calculate the union.
    axis : {0 or 'index', 1 or 'outer'}, default 0
        The axis to extract indexes from.
    sort : bool, default True
        Whether the result index should come out sorted or not.
    copy : bool, default False
        If True, return a copy of the combined index.

    Returns
    -------
    Index
    """
    obs_idxes = [obj._get_axis(axis) for obj in objs]
    return _get_combined_index(obs_idxes, intersect=intersect, sort=sort, copy=copy)


def _get_distinct_objs(objs: list[Index]) -> list[Index]:
    """
    Return a list with distinct elements of "objs" (different ids).
    Preserves order.
    """
    ids: set[int] = set()
    res = []
    for obj in objs:
        if id(obj) not in ids:
            ids.add(id(obj))
            res.append(obj)
    return res


def _get_combined_index(
    indexes: list[Index],
    intersect: bool = False,
    sort: bool = False,
    copy: bool = False,
) -> Index:
    """
    Return the union or intersection of indexes.

    Parameters
    ----------
    indexes : list of Index or list objects
        When intersect=True, do not accept list of lists.
    intersect : bool, default False
        If True, calculate the intersection between indexes. Otherwise,
        calculate the union.
    sort : bool, default False
        Whether the result index should come out sorted or not.
    copy : bool, default False
        If True, return a copy of the combined index.

    Returns
    -------
    Index
    """
    # TODO: handle index names!
    indexes = _get_distinct_objs(indexes)
    if len(indexes) == 0:
        index = Index([])
    elif len(indexes) == 1:
        index = indexes[0]
    elif intersect:
        index = indexes[0]
        for other in indexes[1:]:
            index = index.intersection(other)
    else:
        index = union_indexes(indexes, sort=False)
        index = ensure_index(index)

    if sort:
        index = safe_sort_index(index)
    # GH 29879
    if copy:
        index = index.copy()

    return index


def safe_sort_index(index: Index) -> Index:
    """
    Returns the sorted index

    We keep the dtypes and the name attributes.

    Parameters
    ----------
    index : an Index

    Returns
    -------
    Index
    """
    if index.is_monotonic_increasing:
        return index

    try:
        array_sorted = safe_sort(index)
    except TypeError:
        pass
    else:
        if isinstance(array_sorted, Index):
            return array_sorted

        array_sorted = cast(np.ndarray, array_sorted)
        if isinstance(index, MultiIndex):
            index = MultiIndex.from_tuples(array_sorted, names=index.names)
        else:
            index = Index(array_sorted, name=index.name, dtype=index.dtype)

    return index


def union_indexes(indexes, sort: bool | None = True) -> Index:
    """
    Return the union of indexes.

    The behavior of sort and names is not consistent.

    Parameters
    ----------
    indexes : list of Index or list objects
    sort : bool, default True
        Whether the result index should come out sorted or not.

    Returns
    -------
    Index
    """
    if len(indexes) == 0:
        raise AssertionError("Must have at least 1 Index to union")
    if len(indexes) == 1:
        result = indexes[0]
        if isinstance(result, list):
            if not sort:
                result = Index(result)
            else:
                result = Index(sorted(result))
        return result

    indexes, kind = _sanitize_and_check(indexes)

    def _unique_indices(inds, dtype) -> Index:
        """
        Concatenate indices and remove duplicates.

        Parameters
        ----------
        inds : list of Index or list objects
        dtype : dtype to set for the resulting Index

        Returns
        -------
        Index
        """
        if all(isinstance(ind, Index) for ind in inds):
            inds = [ind.astype(dtype, copy=False) for ind in inds]
            result = inds[0].unique()
            other = inds[1].append(inds[2:])
            diff = other[result.get_indexer_for(other) == -1]
            if len(diff):
                result = result.append(diff.unique())
            if sort:
                result = result.sort_values()
            return result

        def conv(i):
            if isinstance(i, Index):
                i = i.tolist()
            return i

        return Index(
            lib.fast_unique_multiple_list([conv(i) for i in inds], sort=sort),
            dtype=dtype,
        )

    def _find_common_index_dtype(inds):
        """
        Finds a common type for the indexes to pass through to resulting index.

        Parameters
        ----------
        inds: list of Index or list objects

        Returns
        -------
        The common type or None if no indexes were given
        """
        dtypes = [idx.dtype for idx in indexes if isinstance(idx, Index)]
        if dtypes:
            dtype = find_common_type(dtypes)
        else:
            dtype = None

        return dtype

    if kind == "special":
        result = indexes[0]

        dtis = [x for x in indexes if isinstance(x, DatetimeIndex)]
        dti_tzs = [x for x in dtis if x.tz is not None]
        if len(dti_tzs) not in [0, len(dtis)]:
            # TODO: this behavior is not tested (so may not be desired),
            #  but is kept in order to keep behavior the same when
            #  deprecating union_many
            # test_frame_from_dict_with_mixed_indexes
            raise TypeError("Cannot join tz-naive with tz-aware DatetimeIndex")

        if len(dtis) == len(indexes):
            sort = True
            result = indexes[0]

        elif len(dtis) > 1:
            # If we have mixed timezones, our casting behavior may depend on
            #  the order of indexes, which we don't want.
            sort = False

            # TODO: what about Categorical[dt64]?
            # test_frame_from_dict_with_mixed_indexes
            indexes = [x.astype(object, copy=False) for x in indexes]
            result = indexes[0]

        for other in indexes[1:]:
            result = result.union(other, sort=None if sort else False)
        return result

    elif kind == "array":
        dtype = _find_common_index_dtype(indexes)
        index = indexes[0]
        if not all(index.equals(other) for other in indexes[1:]):
            index = _unique_indices(indexes, dtype)

        name = get_unanimous_names(*indexes)[0]
        if name != index.name:
            index = index.rename(name)
        return index
    else:  # kind='list'
        dtype = _find_common_index_dtype(indexes)
        return _unique_indices(indexes, dtype)


def _sanitize_and_check(indexes):
    """
    Verify the type of indexes and convert lists to Index.

    Cases:

    - [list, list, ...]: Return ([list, list, ...], 'list')
    - [list, Index, ...]: Return _sanitize_and_check([Index, Index, ...])
        Lists are sorted and converted to Index.
    - [Index, Index, ...]: Return ([Index, Index, ...], TYPE)
        TYPE = 'special' if at least one special type, 'array' otherwise.

    Parameters
    ----------
    indexes : list of Index or list objects

    Returns
    -------
    sanitized_indexes : list of Index or list objects
    type : {'list', 'array', 'special'}
    """
    kinds = list({type(index) for index in indexes})

    if list in kinds:
        if len(kinds) > 1:
            indexes = [
                Index(list(x)) if not isinstance(x, Index) else x for x in indexes
            ]
            kinds.remove(list)
        else:
            return indexes, "list"

    if len(kinds) > 1 or Index not in kinds:
        return indexes, "special"
    else:
        return indexes, "array"


def all_indexes_same(indexes) -> bool:
    """
    Determine if all indexes contain the same elements.

    Parameters
    ----------
    indexes : iterable of Index objects

    Returns
    -------
    bool
        True if all indexes contain the same elements, False otherwise.
    """
    itr = iter(indexes)
    first = next(itr)
    return all(first.equals(index) for index in itr)


def default_index(n: int) -> RangeIndex:
    rng = range(n)
    return RangeIndex._simple_new(rng, name=None)
```
