## Supplementary software v0.2.1 for "Virtual control arms for paediatric myopia trials: external validation of axial-elongation models": base.py

````
from __future__ import annotations

from collections import abc
from datetime import datetime
import functools
from itertools import zip_longest
import operator
from typing import (
    TYPE_CHECKING,
    Any,
    Callable,
    ClassVar,
    Literal,
    NoReturn,
    cast,
    final,
    overload,
)
import warnings

import numpy as np

from pandas._config import (
    get_option,
    using_copy_on_write,
    using_string_dtype,
)

from pandas._libs import (
    NaT,
    algos as libalgos,
    index as libindex,
    lib,
    writers,
)
from pandas._libs.internals import BlockValuesRefs
import pandas._libs.join as libjoin
from pandas._libs.lib import (
    is_datetime_array,
    no_default,
)
from pandas._libs.tslibs import (
    IncompatibleFrequency,
    OutOfBoundsDatetime,
    Timestamp,
    tz_compare,
)
from pandas._typing import (
    AnyAll,
    ArrayLike,
    Axes,
    Axis,
    DropKeep,
    DtypeObj,
    F,
    IgnoreRaise,
    IndexLabel,
    JoinHow,
    Level,
    NaPosition,
    ReindexMethod,
    Self,
    Shape,
    npt,
)
from pandas.compat.numpy import function as nv
from pandas.errors import (
    DuplicateLabelError,
    InvalidIndexError,
)
from pandas.util._decorators import (
    Appender,
    cache_readonly,
    deprecate_nonkeyword_arguments,
    doc,
)
from pandas.util._exceptions import (
    find_stack_level,
    rewrite_exception,
)

from pandas.core.dtypes.astype import (
    astype_array,
    astype_is_view,
)
from pandas.core.dtypes.cast import (
    LossySetitemError,
    can_hold_element,
    common_dtype_categorical_compat,
    find_result_type,
    infer_dtype_from,
    maybe_cast_pointwise_result,
    np_can_hold_element,
)
from pandas.core.dtypes.common import (
    ensure_int64,
    ensure_object,
    ensure_platform_int,
    is_any_real_numeric_dtype,
    is_bool_dtype,
    is_ea_or_datetimelike_dtype,
    is_float,
    is_hashable,
    is_integer,
    is_iterator,
    is_list_like,
    is_numeric_dtype,
    is_object_dtype,
    is_scalar,
    is_signed_integer_dtype,
    is_string_dtype,
    needs_i8_conversion,
    pandas_dtype,
    validate_all_hashable,
)
from pandas.core.dtypes.concat import concat_compat
from pandas.core.dtypes.dtypes import (
    ArrowDtype,
    CategoricalDtype,
    DatetimeTZDtype,
    ExtensionDtype,
    IntervalDtype,
    PeriodDtype,
    SparseDtype,
)
from pandas.core.dtypes.generic import (
    ABCCategoricalIndex,
    ABCDataFrame,
    ABCDatetimeIndex,
    ABCIntervalIndex,
    ABCMultiIndex,
    ABCPeriodIndex,
    ABCRangeIndex,
    ABCSeries,
    ABCTimedeltaIndex,
)
from pandas.core.dtypes.inference import is_dict_like
from pandas.core.dtypes.missing import (
    array_equivalent,
    is_valid_na_for_dtype,
    isna,
)

from pandas.core import (
    arraylike,
    nanops,
    ops,
)
from pandas.core.accessor import CachedAccessor
import pandas.core.algorithms as algos
from pandas.core.array_algos.putmask import (
    setitem_datetimelike_compat,
    validate_putmask,
)
from pandas.core.arrays import (
    ArrowExtensionArray,
    BaseMaskedArray,
    Categorical,
    DatetimeArray,
    ExtensionArray,
    TimedeltaArray,
)
from pandas.core.arrays.string_ import (
    StringArray,
    StringDtype,
)
from pandas.core.base import (
    IndexOpsMixin,
    PandasObject,
)
import pandas.core.common as com
from pandas.core.construction import (
    ensure_wrapped_if_datetimelike,
    extract_array,
    sanitize_array,
)
from pandas.core.indexers import (
    disallow_ndim_indexing,
    is_valid_positional_slice,
)
from pandas.core.indexes.frozen import FrozenList
from pandas.core.missing import clean_reindex_fill_method
from pandas.core.ops import get_op_result_name
from pandas.core.ops.invalid import make_invalid_op
from pandas.core.sorting import (
    ensure_key_mapped,
    get_group_index_sorter,
    nargsort,
)
from pandas.core.strings.accessor import StringMethods

from pandas.io.formats.printing import (
    PrettyDict,
    default_pprint,
    format_object_summary,
    pprint_thing,
)

if TYPE_CHECKING:
    from collections.abc import (
        Hashable,
        Iterable,
        Sequence,
    )

    from pandas import (
        CategoricalIndex,
        DataFrame,
        MultiIndex,
        Series,
    )
    from pandas.core.arrays import (
        IntervalArray,
        PeriodArray,
    )

__all__ = ["Index"]

_unsortable_types = frozenset(("mixed", "mixed-integer"))

_index_doc_kwargs: dict[str, str] = {
    "klass": "Index",
    "inplace": "",
    "target_klass": "Index",
    "raises_section": "",
    "unique": "Index",
    "duplicated": "np.ndarray",
}
_index_shared_docs: dict[str, str] = {}
str_t = str

_dtype_obj = np.dtype("object")

_masked_engines = {
    "Complex128": libindex.MaskedComplex128Engine,
    "Complex64": libindex.MaskedComplex64Engine,
    "Float64": libindex.MaskedFloat64Engine,
    "Float32": libindex.MaskedFloat32Engine,
    "UInt64": libindex.MaskedUInt64Engine,
    "UInt32": libindex.MaskedUInt32Engine,
    "UInt16": libindex.MaskedUInt16Engine,
    "UInt8": libindex.MaskedUInt8Engine,
    "Int64": libindex.MaskedInt64Engine,
    "Int32": libindex.MaskedInt32Engine,
    "Int16": libindex.MaskedInt16Engine,
    "Int8": libindex.MaskedInt8Engine,
    "boolean": libindex.MaskedBoolEngine,
    "double[pyarrow]": libindex.MaskedFloat64Engine,
    "float64[pyarrow]": libindex.MaskedFloat64Engine,
    "float32[pyarrow]": libindex.MaskedFloat32Engine,
    "float[pyarrow]": libindex.MaskedFloat32Engine,
    "uint64[pyarrow]": libindex.MaskedUInt64Engine,
    "uint32[pyarrow]": libindex.MaskedUInt32Engine,
    "uint16[pyarrow]": libindex.MaskedUInt16Engine,
    "uint8[pyarrow]": libindex.MaskedUInt8Engine,
    "int64[pyarrow]": libindex.MaskedInt64Engine,
    "int32[pyarrow]": libindex.MaskedInt32Engine,
    "int16[pyarrow]": libindex.MaskedInt16Engine,
    "int8[pyarrow]": libindex.MaskedInt8Engine,
    "bool[pyarrow]": libindex.MaskedBoolEngine,
}


def _maybe_return_indexers(meth: F) -> F:
    """
    Decorator to simplify 'return_indexers' checks in Index.join.
    """

    @functools.wraps(meth)
    def join(
        self,
        other: Index,
        *,
        how: JoinHow = "left",
        level=None,
        return_indexers: bool = False,
        sort: bool = False,
    ):
        join_index, lidx, ridx = meth(self, other, how=how, level=level, sort=sort)
        if not return_indexers:
            return join_index

        if lidx is not None:
            lidx = ensure_platform_int(lidx)
        if ridx is not None:
            ridx = ensure_platform_int(ridx)
        return join_index, lidx, ridx

    return cast(F, join)


def _new_Index(cls, d):
    """
    This is called upon unpickling, rather than the default which doesn't
    have arguments and breaks __new__.
    """
    # required for backward compat, because PI can't be instantiated with
    # ordinals through __new__ GH #13277
    if issubclass(cls, ABCPeriodIndex):
        from pandas.core.indexes.period import _new_PeriodIndex

        return _new_PeriodIndex(cls, **d)

    if issubclass(cls, ABCMultiIndex):
        if "labels" in d and "codes" not in d:
            # GH#23752 "labels" kwarg has been replaced with "codes"
            d["codes"] = d.pop("labels")

        # Since this was a valid MultiIndex at pickle-time, we don't need to
        #  check validty at un-pickle time.
        d["verify_integrity"] = False

    elif "dtype" not in d and "data" in d:
        # Prevent Index.__new__ from conducting inference;
        #  "data" key not in RangeIndex
        d["dtype"] = d["data"].dtype
    return cls.__new__(cls, **d)


class Index(IndexOpsMixin, PandasObject):
    """
    Immutable sequence used for indexing and alignment.

    The basic object storing axis labels for all pandas objects.

    .. versionchanged:: 2.0.0

       Index can hold all numpy numeric dtypes (except float16). Previously only
       int64/uint64/float64 dtypes were accepted.

    Parameters
    ----------
    data : array-like (1-dimensional)
    dtype : str, numpy.dtype, or ExtensionDtype, optional
        Data type for the output Index. If not specified, this will be
        inferred from `data`.
        See the :ref:`user guide <basics.dtypes>` for more usages.
    copy : bool, default False
        Copy input data.
    name : object
        Name to be stored in the index.
    tupleize_cols : bool (default: True)
        When True, attempt to create a MultiIndex if possible.

    See Also
    --------
    RangeIndex : Index implementing a monotonic integer range.
    CategoricalIndex : Index of :class:`Categorical` s.
    MultiIndex : A multi-level, or hierarchical Index.
    IntervalIndex : An Index of :class:`Interval` s.
    DatetimeIndex : Index of datetime64 data.
    TimedeltaIndex : Index of timedelta64 data.
    PeriodIndex : Index of Period data.

    Notes
    -----
    An Index instance can **only** contain hashable objects.
    An Index instance *can not* hold numpy float16 dtype.

    Examples
    --------
    >>> pd.Index([1, 2, 3])
    Index([1, 2, 3], dtype='int64')

    >>> pd.Index(list('abc'))
    Index(['a', 'b', 'c'], dtype='object')

    >>> pd.Index([1, 2, 3], dtype="uint8")
    Index([1, 2, 3], dtype='uint8')
    """

    # similar to __array_priority__, positions Index after Series and DataFrame
    #  but before ExtensionArray.  Should NOT be overridden by subclasses.
    __pandas_priority__ = 2000

    # Cython methods; see github.com/cython/cython/issues/2647
    #  for why we need to wrap these instead of making them class attributes
    # Moreover, cython will choose the appropriate-dtyped sub-function
    #  given the dtypes of the passed arguments

    @final
    def _left_indexer_unique(self, other: Self) -> npt.NDArray[np.intp]:
        # Caller is responsible for ensuring other.dtype == self.dtype
        sv = self._get_join_target()
        ov = other._get_join_target()
        # similar but not identical to ov.searchsorted(sv)
        return libjoin.left_join_indexer_unique(sv, ov)

    @final
    def _left_indexer(
        self, other: Self
    ) -> tuple[ArrayLike, npt.NDArray[np.intp], npt.NDArray[np.intp]]:
        # Caller is responsible for ensuring other.dtype == self.dtype
        sv = self._get_join_target()
        ov = other._get_join_target()
        joined_ndarray, lidx, ridx = libjoin.left_join_indexer(sv, ov)
        joined = self._from_join_target(joined_ndarray)
        return joined, lidx, ridx

    @final
    def _inner_indexer(
        self, other: Self
    ) -> tuple[ArrayLike, npt.NDArray[np.intp], npt.NDArray[np.intp]]:
        # Caller is responsible for ensuring other.dtype == self.dtype
        sv = self._get_join_target()
        ov = other._get_join_target()
        joined_ndarray, lidx, ridx = libjoin.inner_join_indexer(sv, ov)
        joined = self._from_join_target(joined_ndarray)
        return joined, lidx, ridx

    @final
    def _outer_indexer(
        self, other: Self
    ) -> tuple[ArrayLike, npt.NDArray[np.intp], npt.NDArray[np.intp]]:
        # Caller is responsible for ensuring other.dtype == self.dtype
        sv = self._get_join_target()
        ov = other._get_join_target()
        joined_ndarray, lidx, ridx = libjoin.outer_join_indexer(sv, ov)
        joined = self._from_join_target(joined_ndarray)
        return joined, lidx, ridx

    _typ: str = "index"
    _data: ExtensionArray | np.ndarray
    _data_cls: type[ExtensionArray] | tuple[type[np.ndarray], type[ExtensionArray]] = (
        np.ndarray,
        ExtensionArray,
    )
    _id: object | None = None
    _name: Hashable = None
    # MultiIndex.levels previously allowed setting the index name. We
    # don't allow this anymore, and raise if it happens rather than
    # failing silently.
    _no_setting_name: bool = False
    _comparables: list[str] = ["name"]
    _attributes: list[str] = ["name"]

    @cache_readonly
    def _can_hold_strings(self) -> bool:
        return not is_numeric_dtype(self.dtype)

    _engine_types: dict[np.dtype | ExtensionDtype, type[libindex.IndexEngine]] = {
        np.dtype(np.int8): libindex.Int8Engine,
        np.dtype(np.int16): libindex.Int16Engine,
        np.dtype(np.int32): libindex.Int32Engine,
        np.dtype(np.int64): libindex.Int64Engine,
        np.dtype(np.uint8): libindex.UInt8Engine,
        np.dtype(np.uint16): libindex.UInt16Engine,
        np.dtype(np.uint32): libindex.UInt32Engine,
        np.dtype(np.uint64): libindex.UInt64Engine,
        np.dtype(np.float32): libindex.Float32Engine,
        np.dtype(np.float64): libindex.Float64Engine,
        np.dtype(np.complex64): libindex.Complex64Engine,
        np.dtype(np.complex128): libindex.Complex128Engine,
    }

    @property
    def _engine_type(
        self,
    ) -> type[libindex.IndexEngine | libindex.ExtensionEngine]:
        return self._engine_types.get(self.dtype, libindex.ObjectEngine)

    # whether we support partial string indexing. Overridden
    # in DatetimeIndex and PeriodIndex
    _supports_partial_string_indexing = False

    _accessors = {"str"}

    str = CachedAccessor("str", StringMethods)

    _references = None

    # --------------------------------------------------------------------
    # Constructors

    def __new__(
        cls,
        data=None,
        dtype=None,
        copy: bool = False,
        name=None,
        tupleize_cols: bool = True,
    ) -> Self:
        from pandas.core.indexes.range import RangeIndex

        name = maybe_extract_name(name, data, cls)

        if dtype is not None:
            dtype = pandas_dtype(dtype)

        data_dtype = getattr(data, "dtype", None)

        refs = None
        if not copy and isinstance(data, (ABCSeries, Index)):
            refs = data._references

        is_pandas_object = isinstance(data, (ABCSeries, Index, ExtensionArray))

        # range
        if isinstance(data, (range, RangeIndex)):
            result = RangeIndex(start=data, copy=copy, name=name)
            if dtype is not None:
                return result.astype(dtype, copy=False)
            # error: Incompatible return value type (got "MultiIndex",
            # expected "Self")
            return result  # type: ignore[return-value]

        elif is_ea_or_datetimelike_dtype(dtype):
            # non-EA dtype indexes have special casting logic, so we punt here
            if isinstance(data, (set, frozenset)):
                data = list(data)

        elif is_ea_or_datetimelike_dtype(data_dtype):
            pass

        elif isinstance(data, (np.ndarray, Index, ABCSeries)):
            if isinstance(data, ABCMultiIndex):
                data = data._values

            if data.dtype.kind not in "iufcbmM":
                # GH#11836 we need to avoid having numpy coerce
                # things that look like ints/floats to ints unless
                # they are actually ints, e.g. '0' and 0.0
                # should not be coerced
                data = com.asarray_tuplesafe(data, dtype=_dtype_obj)

        elif is_scalar(data):
            raise cls._raise_scalar_data_error(data)
        elif hasattr(data, "__array__"):
            return cls(np.asarray(data), dtype=dtype, copy=copy, name=name)
        elif not is_list_like(data) and not isinstance(data, memoryview):
            # 2022-11-16 the memoryview check is only necessary on some CI
            #  builds, not clear why
            raise cls._raise_scalar_data_error(data)

        else:
            if tupleize_cols:
                # GH21470: convert iterable to list before determining if empty
                if is_iterator(data):
                    data = list(data)

                if data and all(isinstance(e, tuple) for e in data):
                    # we must be all tuples, otherwise don't construct
                    # 10697
                    from pandas.core.indexes.multi import MultiIndex

                    # error: Incompatible return value type (got "MultiIndex",
                    # expected "Self")
                    return MultiIndex.from_tuples(  # type: ignore[return-value]
                        data, names=name
                    )
            # other iterable of some kind

            if not isinstance(data, (list, tuple)):
                # we allow set/frozenset, which Series/sanitize_array does not, so
                #  cast to list here
                data = list(data)
            if len(data) == 0:
                # unlike Series, we default to object dtype:
                data = np.array(data, dtype=object)

            if len(data) and isinstance(data[0], tuple):
                # Ensure we get 1-D array of tuples instead of 2D array.
                data = com.asarray_tuplesafe(data, dtype=_dtype_obj)

        try:
            arr = sanitize_array(data, None, dtype=dtype, copy=copy)
        except ValueError as err:
            if "index must be specified when data is not list-like" in str(err):
                raise cls._raise_scalar_data_error(data) from err
            if "Data must be 1-dimensional" in str(err):
                raise ValueError("Index data must be 1-dimensional") from err
            raise
        arr = ensure_wrapped_if_datetimelike(arr)

        klass = cls._dtype_to_subclass(arr.dtype)

        arr = klass._ensure_array(arr, arr.dtype, copy=False)
        result = klass._simple_new(arr, name, refs=refs)
        if dtype is None and is_pandas_object and data_dtype == np.object_:
            if result.dtype != data_dtype:
                warnings.warn(
                    "Dtype inference on a pandas object "
                    "(Series, Index, ExtensionArray) is deprecated. The Index "
                    "constructor will keep the original dtype in the future. "
                    "Call `infer_objects` on the result to get the old "
                    "behavior.",
                    FutureWarning,
                    stacklevel=2,
                )
        return result  # type: ignore[return-value]

    @classmethod
    def _ensure_array(cls, data, dtype, copy: bool):
        """
        Ensure we have a valid array to pass to _simple_new.
        """
        if data.ndim > 1:
            # GH#13601, GH#20285, GH#27125
            raise ValueError("Index data must be 1-dimensional")
        elif dtype == np.float16:
            # float16 not supported (no indexing engine)
            raise NotImplementedError("float16 indexes are not supported")

        if copy:
            # asarray_tuplesafe does not always copy underlying data,
            #  so need to make sure that this happens
            data = data.copy()
        return data

    @final
    @classmethod
    def _dtype_to_subclass(cls, dtype: DtypeObj):
        # Delay import for perf. https://github.com/pandas-dev/pandas/pull/31423

        if isinstance(dtype, ExtensionDtype):
            return dtype.index_class

        if dtype.kind == "M":
            from pandas import DatetimeIndex

            return DatetimeIndex

        elif dtype.kind == "m":
            from pandas import TimedeltaIndex

            return TimedeltaIndex

        elif dtype.kind == "O":
            # NB: assuming away MultiIndex
            return Index

        elif issubclass(dtype.type, str) or is_numeric_dtype(dtype):
            return Index

        raise NotImplementedError(dtype)

    # NOTE for new Index creation:

    # - _simple_new: It returns new Index with the same type as the caller.
    #   All metadata (such as name) must be provided by caller's responsibility.
    #   Using _shallow_copy is recommended because it fills these metadata
    #   otherwise specified.

    # - _shallow_copy: It returns new Index with the same type (using
    #   _simple_new), but fills caller's metadata otherwise specified. Passed
    #   kwargs will overwrite corresponding metadata.

    # See each method's docstring.

    @classmethod
    def _simple_new(
        cls, values: ArrayLike, name: Hashable | None = None, refs=None
    ) -> Self:
        """
        We require that we have a dtype compat for the values. If we are passed
        a non-dtype compat, then coerce using the constructor.

        Must be careful not to recurse.
        """
        assert isinstance(values, cls._data_cls), type(values)

        result = object.__new__(cls)
        result._data = values
        result._name = name
        result._cache = {}
        result._reset_identity()
        if refs is not None:
            result._references = refs
        else:
            result._references = BlockValuesRefs()
        result._references.add_index_reference(result)

        return result

    @classmethod
    def _with_infer(cls, *args, **kwargs):
        """
        Constructor that uses the 1.0.x behavior inferring numeric dtypes
        for ndarray[object] inputs.
        """
        result = cls(*args, **kwargs)

        if result.dtype == _dtype_obj and not result._is_multi:
            # error: Argument 1 to "maybe_convert_objects" has incompatible type
            # "Union[ExtensionArray, ndarray[Any, Any]]"; expected
            # "ndarray[Any, Any]"
            values = lib.maybe_convert_objects(result._values)  # type: ignore[arg-type]
            if values.dtype.kind in "iufb":
                return Index(values, name=result.name)

        return result

    @cache_readonly
    def _constructor(self) -> type[Self]:
        return type(self)

    @final
    def _maybe_check_unique(self) -> None:
        """
        Check that an Index has no duplicates.

        This is typically only called via
        `NDFrame.flags.allows_duplicate_labels.setter` when it's set to
        True (duplicates aren't allowed).

        Raises
        ------
        DuplicateLabelError
            When the index is not unique.
        """
        if not self.is_unique:
            msg = """Index has duplicates."""
            duplicates = self._format_duplicate_message()
            msg += f"\n{duplicates}"

            raise DuplicateLabelError(msg)

    @final
    def _format_duplicate_message(self) -> DataFrame:
        """
        Construct the DataFrame for a DuplicateLabelError.

        This returns a DataFrame indicating the labels and positions
        of duplicates in an index. This should only be called when it's
        already known that duplicates are present.

        Examples
        --------
        >>> idx = pd.Index(['a', 'b', 'a'])
        >>> idx._format_duplicate_message()
            positions
        label
        a        [0, 2]
        """
        from pandas import Series

        duplicates = self[self.duplicated(keep="first")].unique()
        assert len(duplicates)

        out = (
            Series(np.arange(len(self)), copy=False)
            .groupby(self, observed=False)
            .agg(list)[duplicates]
        )
        if self._is_multi:
            # test_format_duplicate_labels_message_multi
            # error: "Type[Index]" has no attribute "from_tuples"  [attr-defined]
            out.index = type(self).from_tuples(out.index)  # type: ignore[attr-defined]

        if self.nlevels == 1:
            out = out.rename_axis("label")
        return out.to_frame(name="positions")

    # --------------------------------------------------------------------
    # Index Internals Methods

    def _shallow_copy(self, values, name: Hashable = no_default) -> Self:
        """
        Create a new Index with the same class as the caller, don't copy the
        data, use the same object attributes with passed in attributes taking
        precedence.

        *this is an internal non-public method*

        Parameters
        ----------
        values : the values to create the new Index, optional
        name : Label, defaults to self.name
        """
        name = self._name if name is no_default else name

        return self._simple_new(values, name=name, refs=self._references)

    def _view(self) -> Self:
        """
        fastpath to make a shallow copy, i.e. new object with same data.
        """
        result = self._simple_new(self._values, name=self._name, refs=self._references)

        result._cache = self._cache
        return result

    @final
    def _rename(self, name: Hashable) -> Self:
        """
        fastpath for rename if new name is already validated.
        """
        result = self._view()
        result._name = name
        return result

    @final
    def is_(self, other) -> bool:
        """
        More flexible, faster check like ``is`` but that works through views.

        Note: this is *not* the same as ``Index.identical()``, which checks
        that metadata is also the same.

        Parameters
        ----------
        other : object
            Other object to compare against.

        Returns
        -------
        bool
            True if both have same underlying data, False otherwise.

        See Also
        --------
        Index.identical : Works like ``Index.is_`` but also checks metadata.

        Examples
        --------
        >>> idx1 = pd.Index(['1', '2', '3'])
        >>> idx1.is_(idx1.view())
        True

        >>> idx1.is_(idx1.copy())
        False
        """
        if self is other:
            return True
        elif not hasattr(other, "_id"):
            return False
        elif self._id is None or other._id is None:
            return False
        else:
            return self._id is other._id

    @final
    def _reset_identity(self) -> None:
        """
        Initializes or resets ``_id`` attribute with new object.
        """
        self._id = object()

    @final
    def _cleanup(self) -> None:
        self._engine.clear_mapping()

    @cache_readonly
    def _engine(
        self,
    ) -> libindex.IndexEngine | libindex.ExtensionEngine | libindex.MaskedIndexEngine:
        # For base class (object dtype) we get ObjectEngine
        target_values = self._get_engine_target()

        if isinstance(self._values, ArrowExtensionArray) and self.dtype.kind in "Mm":
            import pyarrow as pa

            pa_type = self._values._pa_array.type
            if pa.types.is_timestamp(pa_type):
                target_values = self._values._to_datetimearray()
                return libindex.DatetimeEngine(target_values._ndarray)
            elif pa.types.is_duration(pa_type):
                target_values = self._values._to_timedeltaarray()
                return libindex.TimedeltaEngine(target_values._ndarray)

        if isinstance(target_values, ExtensionArray):
            if isinstance(target_values, (BaseMaskedArray, ArrowExtensionArray)):
                try:
                    return _masked_engines[target_values.dtype.name](target_values)
                except KeyError:
                    # Not supported yet e.g. decimal
                    pass
            elif self._engine_type is libindex.ObjectEngine:
                return libindex.ExtensionEngine(target_values)

        target_values = cast(np.ndarray, target_values)
        # to avoid a reference cycle, bind `target_values` to a local variable, so
        # `self` is not passed into the lambda.
        if target_values.dtype == bool:
            return libindex.BoolEngine(target_values)
        elif target_values.dtype == np.complex64:
            return libindex.Complex64Engine(target_values)
        elif target_values.dtype == np.complex128:
            return libindex.Complex128Engine(target_values)
        elif needs_i8_conversion(self.dtype):
            # We need to keep M8/m8 dtype when initializing the Engine,
            #  but don't want to change _get_engine_target bc it is used
            #  elsewhere
            # error: Item "ExtensionArray" of "Union[ExtensionArray,
            # ndarray[Any, Any]]" has no attribute "_ndarray"  [union-attr]
            target_values = self._data._ndarray  # type: ignore[union-attr]
        elif is_string_dtype(self.dtype) and not is_object_dtype(self.dtype):
            return libindex.StringObjectEngine(target_values, self.dtype.na_value)  # type: ignore[union-attr]

        # error: Argument 1 to "ExtensionEngine" has incompatible type
        # "ndarray[Any, Any]"; expected "ExtensionArray"
        return self._engine_type(target_values)  # type: ignore[arg-type]

    @final
    @cache_readonly
    def _dir_additions_for_owner(self) -> set[str_t]:
        """
        Add the string-like labels to the owner dataframe/series dir output.

        If this is a MultiIndex, it's first level values are used.
        """
        return {
            c
            for c in self.unique(level=0)[: get_option("display.max_dir_items")]
            if isinstance(c, str) and c.isidentifier()
        }

    # --------------------------------------------------------------------
    # Array-Like Methods

    # ndarray compat
    def __len__(self) -> int:
        """
        Return the length of the Index.
        """
        return len(self._data)

    def __array__(self, dtype=None, copy=None) -> np.ndarray:
        """
        The array interface, return my values.
        """
        if copy is None:
            # Note, that the if branch exists for NumPy 1.x support
            return np.asarray(self._data, dtype=dtype)

        return np.array(self._data, dtype=dtype, copy=copy)

    def __array_ufunc__(self, ufunc: np.ufunc, method: str_t, *inputs, **kwargs):
        if any(isinstance(other, (ABCSeries, ABCDataFrame)) for other in inputs):
            return NotImplemented

        result = arraylike.maybe_dispatch_ufunc_to_dunder_op(
            self, ufunc, method, *inputs, **kwargs
        )
        if result is not NotImplemented:
            return result

        if "out" in kwargs:
            # e.g. test_dti_isub_tdi
            return arraylike.dispatch_ufunc_with_out(
                self, ufunc, method, *inputs, **kwargs
            )

        if method == "reduce":
            result = arraylike.dispatch_reduction_ufunc(
                self, ufunc, method, *inputs, **kwargs
            )
            if result is not NotImplemented:
                return result

        new_inputs = [x if x is not self else x._values for x in inputs]
        result = getattr(ufunc, method)(*new_inputs, **kwargs)
        if ufunc.nout == 2:
            # i.e. np.divmod, np.modf, np.frexp
            return tuple(self.__array_wrap__(x) for x in result)
        elif method == "reduce":
            result = lib.item_from_zerodim(result)
            return result

        if result.dtype == np.float16:
            result = result.astype(np.float32)

        return self.__array_wrap__(result)

    @final
    def __array_wrap__(self, result, context=None, return_scalar=False):
        """
        Gets called after a ufunc and other functions e.g. np.split.
        """
        result = lib.item_from_zerodim(result)
        if (not isinstance(result, Index) and is_bool_dtype(result.dtype)) or np.ndim(
            result
        ) > 1:
            # exclude Index to avoid warning from is_bool_dtype deprecation;
            #  in the Index case it doesn't matter which path we go down.
            # reached in plotting tests with e.g. np.nonzero(index)
            return result

        return Index(result, name=self.name)

    @cache_readonly
    def dtype(self) -> DtypeObj:
        """
        Return the dtype object of the underlying data.

        Examples
        --------
        >>> idx = pd.Index([1, 2, 3])
        >>> idx
        Index([1, 2, 3], dtype='int64')
        >>> idx.dtype
        dtype('int64')
        """
        return self._data.dtype

    @final
    def ravel(self, order: str_t = "C") -> Self:
        """
        Return a view on self.

        Returns
        -------
        Index

        See Also
        --------
        numpy.ndarray.ravel : Return a flattened array.

        Examples
        --------
        >>> s = pd.Series([1, 2, 3], index=['a', 'b', 'c'])
        >>> s.index.ravel()
        Index(['a', 'b', 'c'], dtype='object')
        """
        return self[:]

    def view(self, cls=None):
        # we need to see if we are subclassing an
        # index type here
        if cls is not None and not hasattr(cls, "_typ"):
            dtype = cls
            if isinstance(cls, str):
                dtype = pandas_dtype(cls)

            if needs_i8_conversion(dtype):
                idx_cls = self._dtype_to_subclass(dtype)
                arr = self.array.view(dtype)
                if isinstance(arr, ExtensionArray):
                    # here we exclude non-supported dt64/td64 dtypes
                    return idx_cls._simple_new(
                        arr, name=self.name, refs=self._references
                    )
                return arr

            result = self._data.view(cls)
        else:
            if cls is not None:
                warnings.warn(
                    # GH#55709
                    f"Passing a type in {type(self).__name__}.view is deprecated "
                    "and will raise in a future version. "
                    "Call view without any argument to retain the old behavior.",
                    FutureWarning,
                    stacklevel=find_stack_level(),
                )

            result = self._view()
        if isinstance(result, Index):
            result._id = self._id
        return result

    def astype(self, dtype, copy: bool = True):
        """
        Create an Index with values cast to dtypes.

        The class of a new Index is determined by dtype. When conversion is
        impossible, a TypeError exception is raised.

        Parameters
        ----------
        dtype : numpy dtype or pandas type
            Note that any signed integer `dtype` is treated as ``'int64'``,
            and any unsigned integer `dtype` is treated as ``'uint64'``,
            regardless of the size.
        copy : bool, default True
            By default, astype always returns a newly allocated object.
            If copy is set to False and internal requirements on dtype are
            satisfied, the original data is used to create a new Index
            or the original Index is returned.

        Returns
        -------
        Index
            Index with values cast to specified dtype.

        Examples
        --------
        >>> idx = pd.Index([1, 2, 3])
        >>> idx
        Index([1, 2, 3], dtype='int64')
        >>> idx.astype('float')
        Index([1.0, 2.0, 3.0], dtype='float64')
        """
        if dtype is not None:
            dtype = pandas_dtype(dtype)

        if self.dtype == dtype:
            # Ensure that self.astype(self.dtype) is self
            return self.copy() if copy else self

        values = self._data
        if isinstance(values, ExtensionArray):
            with rewrite_exception(type(values).__name__, type(self).__name__):
                new_values = values.astype(dtype, copy=copy)

        elif isinstance(dtype, ExtensionDtype):
            cls = dtype.construct_array_type()
            # Note: for RangeIndex and CategoricalDtype self vs self._values
            #  behaves differently here.
            new_values = cls._from_sequence(self, dtype=dtype, copy=copy)

        else:
            # GH#13149 specifically use astype_array instead of astype
            new_values = astype_array(values, dtype=dtype, copy=copy)

        # pass copy=False because any copying will be done in the astype above
        result = Index(new_values, name=self.name, dtype=new_values.dtype, copy=False)
        if (
            not copy
            and self._references is not None
            and astype_is_view(self.dtype, dtype)
        ):
            result._references = self._references
            result._references.add_index_reference(result)
        return result

    _index_shared_docs[
        "take"
    ] = """
        Return a new %(klass)s of the values selected by the indices.

        For internal compatibility with numpy arrays.

        Parameters
        ----------
        indices : array-like
            Indices to be taken.
        axis : int, optional
            The axis over which to select values, always 0.
        allow_fill : bool, default True
        fill_value : scalar, default None
            If allow_fill=True and fill_value is not None, indices specified by
            -1 are regarded as NA. If Index doesn't hold NA, raise ValueError.

        Returns
        -------
        Index
            An index formed of elements at the given indices. Will be the same
            type as self, except for RangeIndex.

        See Also
        --------
        numpy.ndarray.take: Return an array formed from the
            elements of a at the given indices.

        Examples
        --------
        >>> idx = pd.Index(['a', 'b', 'c'])
        >>> idx.take([2, 2, 1, 2])
        Index(['c', 'c', 'b', 'c'], dtype='object')
        """

    @Appender(_index_shared_docs["take"] % _index_doc_kwargs)
    def take(
        self,
        indices,
        axis: Axis = 0,
        allow_fill: bool = True,
        fill_value=None,
        **kwargs,
    ) -> Self:
        if kwargs:
            nv.validate_take((), kwargs)
        if is_scalar(indices):
            raise TypeError("Expected indices to be array-like")
        indices = ensure_platform_int(indices)
        allow_fill = self._maybe_disallow_fill(allow_fill, fill_value, indices)

        # Note: we discard fill_value and use self._na_value, only relevant
        #  in the case where allow_fill is True and fill_value is not None
        values = self._values
        if isinstance(values, np.ndarray):
            taken = algos.take(
                values, indices, allow_fill=allow_fill, fill_value=self._na_value
            )
        else:
            # algos.take passes 'axis' keyword which not all EAs accept
            taken = values.take(
                indices, allow_fill=allow_fill, fill_value=self._na_value
            )
        return self._constructor._simple_new(taken, name=self.name)

    @final
    def _maybe_disallow_fill(self, allow_fill: bool, fill_value, indices) -> bool:
        """
        We only use pandas-style take when allow_fill is True _and_
        fill_value is not None.
        """
        if allow_fill and fill_value is not None:
            # only fill if we are passing a non-None fill_value
            if self._can_hold_na:
                if (indices < -1).any():
                    raise ValueError(
                        "When allow_fill=True and fill_value is not None, "
                        "all indices must be >= -1"
                    )
            else:
                cls_name = type(self).__name__
                raise ValueError(
                    f"Unable to fill values because {cls_name} cannot contain NA"
                )
        else:
            allow_fill = False
        return allow_fill

    _index_shared_docs[
        "repeat"
    ] = """
        Repeat elements of a %(klass)s.

        Returns a new %(klass)s where each element of the current %(klass)s
        is repeated consecutively a given number of times.

        Parameters
        ----------
        repeats : int or array of ints
            The number of repetitions for each element. This should be a
            non-negative integer. Repeating 0 times will return an empty
            %(klass)s.
        axis : None
            Must be ``None``. Has no effect but is accepted for compatibility
            with numpy.

        Returns
        -------
        %(klass)s
            Newly created %(klass)s with repeated elements.

        See Also
        --------
        Series.repeat : Equivalent function for Series.
        numpy.repeat : Similar method for :class:`numpy.ndarray`.

        Examples
        --------
        >>> idx = pd.Index(['a', 'b', 'c'])
        >>> idx
        Index(['a', 'b', 'c'], dtype='object')
        >>> idx.repeat(2)
        Index(['a', 'a', 'b', 'b', 'c', 'c'], dtype='object')
        >>> idx.repeat([1, 2, 3])
        Index(['a', 'b', 'b', 'c', 'c', 'c'], dtype='object')
        """

    @Appender(_index_shared_docs["repeat"] % _index_doc_kwargs)
    def repeat(self, repeats, axis: None = None) -> Self:
        repeats = ensure_platform_int(repeats)
        nv.validate_repeat((), {"axis": axis})
        res_values = self._values.repeat(repeats)

        # _constructor so RangeIndex-> Index with an int64 dtype
        return self._constructor._simple_new(res_values, name=self.name)

    # --------------------------------------------------------------------
    # Copying Methods

    def copy(
        self,
        name: Hashable | None = None,
        deep: bool = False,
    ) -> Self:
        """
        Make a copy of this object.

        Name is set on the new object.

        Parameters
        ----------
        name : Label, optional
            Set name for new object.
        deep : bool, default False

        Returns
        -------
        Index
            Index refer to new object which is a copy of this object.

        Notes
        -----
        In most cases, there should be no functional difference from using
        ``deep``, but if ``deep`` is passed it will attempt to deepcopy.

        Examples
        --------
        >>> idx = pd.Index(['a', 'b', 'c'])
        >>> new_idx = idx.copy()
        >>> idx is new_idx
        False
        """

        name = self._validate_names(name=name, deep=deep)[0]
        if deep:
            new_data = self._data.copy()
            new_index = type(self)._simple_new(new_data, name=name)
        else:
            new_index = self._rename(name=name)
        return new_index

    @final
    def __copy__(self, **kwargs) -> Self:
        return self.copy(**kwargs)

    @final
    def __deepcopy__(self, memo=None) -> Self:
        """
        Parameters
        ----------
        memo, default None
            Standard signature. Unused
        """
        return self.copy(deep=True)

    # --------------------------------------------------------------------
    # Rendering Methods

    @final
    def __repr__(self) -> str_t:
        """
        Return a string representation for this object.
        """
        klass_name = type(self).__name__
        data = self._format_data()
        attrs = self._format_attrs()
        attrs_str = [f"{k}={v}" for k, v in attrs]
        prepr = ", ".join(attrs_str)

        return f"{klass_name}({data}{prepr})"

    @property
    def _formatter_func(self):
        """
        Return the formatter function.
        """
        return default_pprint

    @final
    def _format_data(self, name=None) -> str_t:
        """
        Return the formatted data as a unicode string.
        """
        # do we want to justify (only do so for non-objects)
        is_justify = True

        if self.inferred_type == "string":
            is_justify = False
        elif isinstance(self.dtype, CategoricalDtype):
            self = cast("CategoricalIndex", self)
            if is_object_dtype(self.categories.dtype):
                is_justify = False
        elif isinstance(self, ABCRangeIndex):
            # We will do the relevant formatting via attrs
            return ""

        return format_object_summary(
            self,
            self._formatter_func,
            is_justify=is_justify,
            name=name,
            line_break_each_value=self._is_multi,
        )

    def _format_attrs(self) -> list[tuple[str_t, str_t | int | bool | None]]:
        """
        Return a list of tuples of the (attr,formatted_value).
        """
        attrs: list[tuple[str_t, str_t | int | bool | None]] = []

        if not self._is_multi:
            attrs.append(("dtype", f"'{self.dtype}'"))

        if self.name is not None:
            attrs.append(("name", default_pprint(self.name)))
        elif self._is_multi and any(x is not None for x in self.names):
            attrs.append(("names", default_pprint(self.names)))

        max_seq_items = get_option("display.max_seq_items") or len(self)
        if len(self) > max_seq_items:
            attrs.append(("length", len(self)))
        return attrs

    @final
    def _get_level_names(self) -> Hashable | Sequence[Hashable]:
        """
        Return a name or list of names with None replaced by the level number.
        """
        if self._is_multi:
            return [
                level if name is None else name for level, name in enumerate(self.names)
            ]
        else:
            return 0 if self.name is None else self.name

    @final
    def _mpl_repr(self) -> np.ndarray:
        # how to represent ourselves to matplotlib
        if isinstance(self.dtype, np.dtype) and self.dtype.kind != "M":
            return cast(np.ndarray, self.values)
        return self.astype(object, copy=False)._values

    def format(
        self,
        name: bool = False,
        formatter: Callable | None = None,
        na_rep: str_t = "NaN",
    ) -> list[str_t]:
        """
        Render a string representation of the Index.
        """
        warnings.warn(
            # GH#55413
            f"{type(self).__name__}.format is deprecated and will be removed "
            "in a future version. Convert using index.astype(str) or "
            "index.map(formatter) instead.",
            FutureWarning,
            stacklevel=find_stack_level(),
        )
        header = []
        if name:
            header.append(
                pprint_thing(self.name, escape_chars=("\t", "\r", "\n"))
                if self.name is not None
                else ""
            )

        if formatter is not None:
            return header + list(self.map(formatter))

        return self._format_with_header(header=header, na_rep=na_rep)

    _default_na_rep = "NaN"

    @final
    def _format_flat(
        self,
        *,
        include_name: bool,
        formatter: Callable | None = None,
    ) -> list[str_t]:
        """
        Render a string representation of the Index.
        """
        header = []
        if include_name:
            header.append(
                pprint_thing(self.name, escape_chars=("\t", "\r", "\n"))
                if self.name is not None
                else ""
            )

        if formatter is not None:
            return header + list(self.map(formatter))

        return self._format_with_header(header=header, na_rep=self._default_na_rep)

    def _format_with_header(self, *, header: list[str_t], na_rep: str_t) -> list[str_t]:
        from pandas.io.formats.format import format_array

        values = self._values

        if (
            is_object_dtype(values.dtype)
            or is_string_dtype(values.dtype)
            or isinstance(self.dtype, (IntervalDtype, CategoricalDtype))
        ):
            # TODO: why do we need different justify for these cases?
            justify = "all"
        else:
            justify = "left"
        # passing leading_space=False breaks test_format_missing,
        #  test_index_repr_in_frame_with_nan, but would otherwise make
        #  trim_front unnecessary
        formatted = format_array(values, None, justify=justify)
        result = trim_front(formatted)
        return header + result

    def _get_values_for_csv(
        self,
        *,
        na_rep: str_t = "",
        decimal: str_t = ".",
        float_format=None,
        date_format=None,
        quoting=None,
    ) -> npt.NDArray[np.object_]:
        return get_values_for_csv(
            self._values,
            na_rep=na_rep,
            decimal=decimal,
            float_format=float_format,
            date_format=date_format,
            quoting=quoting,
        )

    def _summary(self, name=None) -> str_t:
        """
        Return a summarized representation.

        Parameters
        ----------
        name : str
            name to use in the summary representation

        Returns
        -------
        String with a summarized representation of the index
        """
        if len(self) > 0:
            head = self[0]
            if hasattr(head, "format") and not isinstance(head, str):
                head = head.format()
            elif needs_i8_conversion(self.dtype):
                # e.g. Timedelta, display as values, not quoted
                head = self._formatter_func(head).replace("'", "")
            tail = self[-1]
            if hasattr(tail, "format") and not isinstance(tail, str):
                tail = tail.format()
            elif needs_i8_conversion(self.dtype):
                # e.g. Timedelta, display as values, not quoted
                tail = self._formatter_func(tail).replace("'", "")

            index_summary = f", {head} to {tail}"
        else:
            index_summary = ""

        if name is None:
            name = type(self).__name__
        return f"{name}: {len(self)} entries{index_summary}"

    # --------------------------------------------------------------------
    # Conversion Methods

    def to_flat_index(self) -> Self:
        """
        Identity method.

        This is implemented for compatibility with subclass implementations
        when chaining.

        Returns
        -------
        pd.Index
            Caller.

        See Also
        --------
        MultiIndex.to_flat_index : Subclass implementation.
        """
        return self

    @final
    def to_series(self, index=None, name: Hashable | None = None) -> Series:
        """
        Create a Series with both index and values equal to the index keys.

        Useful with map for returning an indexer based on an index.

        Parameters
        ----------
        index : Index, optional
            Index of resulting Series. If None, defaults to original index.
        name : str, optional
            Name of resulting Series. If None, defaults to name of original
            index.

        Returns
        -------
        Series
            The dtype will be based on the type of the Index values.

        See Also
        --------
        Index.to_frame : Convert an Index to a DataFrame.
        Series.to_frame : Convert Series to DataFrame.

        Examples
        --------
        >>> idx = pd.Index(['Ant', 'Bear', 'Cow'], name='animal')

        By default, the original index and original name is reused.

        >>> idx.to_series()
        animal
        Ant      Ant
        Bear    Bear
        Cow      Cow
        Name: animal, dtype: object

        To enforce a new index, specify new labels to ``index``:

        >>> idx.to_series(index=[0, 1, 2])
        0     Ant
        1    Bear
        2     Cow
        Name: animal, dtype: object

        To override the name of the resulting column, specify ``name``:

        >>> idx.to_series(name='zoo')
        animal
        Ant      Ant
        Bear    Bear
        Cow      Cow
        Name: zoo, dtype: object
        """
        from pandas import Series

        if index is None:
            index = self._view()
        if name is None:
            name = self.name

        return Series(self._values.copy(), index=index, name=name)

    def to_frame(
        self, index: bool = True, name: Hashable = lib.no_default
    ) -> DataFrame:
        """
        Create a DataFrame with a column containing the Index.

        Parameters
        ----------
        index : bool, default True
            Set the index of the returned DataFrame as the original Index.

        name : object, defaults to index.name
            The passed name should substitute for the index name (if it has
            one).

        Returns
        -------
        DataFrame
            DataFrame containing the original Index data.

        See Also
        --------
        Index.to_series : Convert an Index to a Series.
        Series.to_frame : Convert Series to DataFrame.

        Examples
        --------
        >>> idx = pd.Index(['Ant', 'Bear', 'Cow'], name='animal')
        >>> idx.to_frame()
               animal
        animal
        Ant       Ant
        Bear     Bear
        Cow       Cow

        By default, the original Index is reused. To enforce a new Index:

        >>> idx.to_frame(index=False)
            animal
        0   Ant
        1  Bear
        2   Cow

        To override the name of the resulting column, specify `name`:

        >>> idx.to_frame(index=False, name='zoo')
            zoo
        0   Ant
        1  Bear
        2   Cow
        """
        from pandas import DataFrame

        if name is lib.no_default:
            name = self._get_level_names()
        result = DataFrame({name: self}, copy=not using_copy_on_write())

        if index:
            result.index = self
        return result

    # --------------------------------------------------------------------
    # Name-Centric Methods

    @property
    def name(self) -> Hashable:
        """
        Return Index or MultiIndex name.

        Examples
        --------
        >>> idx = pd.Index([1, 2, 3], name='x')
        >>> idx
        Index([1, 2, 3], dtype='int64',  name='x')
        >>> idx.name
        'x'
        """
        return self._name

    @name.setter
    def name(self, value: Hashable) -> None:
        if self._no_setting_name:
            # Used in MultiIndex.levels to avoid silently ignoring name updates.
            raise RuntimeError(
                "Cannot set name on a level of a MultiIndex. Use "
                "'MultiIndex.set_names' instead."
            )
        maybe_extract_name(value, None, type(self))
        self._name = value

    @final
    def _validate_names(
        self, name=None, names=None, deep: bool = False
    ) -> list[Hashable]:
        """
        Handles the quirks of having a singular 'name' parameter for general
        Index and plural 'names' parameter for MultiIndex.
        """
        from copy import deepcopy

        if names is not None and name is not None:
            raise TypeError("Can only provide one of `names` and `name`")
        if names is None and name is None:
            new_names = deepcopy(self.names) if deep else self.names
        elif names is not None:
            if not is_list_like(names):
                raise TypeError("Must pass list-like as `names`.")
            new_names = names
        elif not is_list_like(name):
            new_names = [name]
        else:
            new_names = name

        if len(new_names) != len(self.names):
            raise ValueError(
                f"Length of new names must be {len(self.names)}, got {len(new_names)}"
            )

        # All items in 'new_names' need to be hashable
        validate_all_hashable(*new_names, error_name=f"{type(self).__name__}.name")

        return new_names

    def _get_default_index_names(
        self, names: Hashable | Sequence[Hashable] | None = None, default=None
    ) -> list[Hashable]:
        """
        Get names of index.

        Parameters
        ----------
        names : int, str or 1-dimensional list, default None
            Index names to set.
        default : str
            Default name of index.

        Raises
        ------
        TypeError
            if names not str or list-like
        """
        from pandas.core.indexes.multi import MultiIndex

        if names is not None:
            if isinstance(names, (int, str)):
                names = [names]

        if not isinstance(names, list) and names is not None:
            raise ValueError("Index names must be str or 1-dimensional list")

        if not names:
            if isinstance(self, MultiIndex):
                names = com.fill_missing_names(self.names)
            else:
                names = [default] if self.name is None else [self.name]

        return names

    def _get_names(self) -> FrozenList:
        return FrozenList((self.name,))

    def _set_names(self, values, *, level=None) -> None:
        """
        Set new names on index. Each name has to be a hashable type.

        Parameters
        ----------
        values : str or sequence
            name(s) to set
        level : int, level name, or sequence of int/level names (default None)
            If the index is a MultiIndex (hierarchical), level(s) to set (None
            for all levels).  Otherwise level must be None

        Raises
        ------
        TypeError if each name is not hashable.
        """
        if not is_list_like(values):
            raise ValueError("Names must be a list-like")
        if len(values) != 1:
            raise ValueError(f"Length of new names must be 1, got {len(values)}")

        # GH 20527
        # All items in 'name' need to be hashable:
        validate_all_hashable(*values, error_name=f"{type(self).__name__}.name")

        self._name = values[0]

    names = property(fset=_set_names, fget=_get_names)

    @overload
    def set_names(self, names, *, level=..., inplace: Literal[False] = ...) -> Self:
        ...

    @overload
    def set_names(self, names, *, level=..., inplace: Literal[True]) -> None:
        ...

    @overload
    def set_names(self, names, *, level=..., inplace: bool = ...) -> Self | None:
        ...

    def set_names(self, names, *, level=None, inplace: bool = False) -> Self | None:
        """
        Set Index or MultiIndex name.

        Able to set new names partially and by level.

        Parameters
        ----------

        names : label or list of label or dict-like for MultiIndex
            Name(s) to set.

            .. versionchanged:: 1.3.0

        level : int, label or list of int or label, optional
            If the index is a MultiIndex and names is not dict-like, level(s) to set
            (None for all levels). Otherwise level must be None.

            .. versionchanged:: 1.3.0

        inplace : bool, default False
            Modifies the object directly, instead of creating a new Index or
            MultiIndex.

        Returns
        -------
        Index or None
            The same type as the caller or None if ``inplace=True``.

        See Also
        --------
        Index.rename : Able to set new names without level.

        Examples
        --------
        >>> idx = pd.Index([1, 2, 3, 4])
        >>> idx
        Index([1, 2, 3, 4], dtype='int64')
        >>> idx.set_names('quarter')
        Index([1, 2, 3, 4], dtype='int64', name='quarter')

        >>> idx = pd.MultiIndex.from_product([['python', 'cobra'],
        ...                                   [2018, 2019]])
        >>> idx
        MultiIndex([('python', 2018),
                    ('python', 2019),
                    ( 'cobra', 2018),
                    ( 'cobra', 2019)],
                   )
        >>> idx = idx.set_names(['kind', 'year'])
        >>> idx.set_names('species', level=0)
        MultiIndex([('python', 2018),
                    ('python', 2019),
                    ( 'cobra', 2018),
                    ( 'cobra', 2019)],
                   names=['species', 'year'])

        When renaming levels with a dict, levels can not be passed.

        >>> idx.set_names({'kind': 'snake'})
        MultiIndex([('python', 2018),
                    ('python', 2019),
                    ( 'cobra', 2018),
                    ( 'cobra', 2019)],
                   names=['snake', 'year'])
        """
        if level is not None and not isinstance(self, ABCMultiIndex):
            raise ValueError("Level must be None for non-MultiIndex")

        if level is not None and not is_list_like(level) and is_list_like(names):
            raise TypeError("Names must be a string when a single level is provided.")

        if not is_list_like(names) and level is None and self.nlevels > 1:
            raise TypeError("Must pass list-like as `names`.")

        if is_dict_like(names) and not isinstance(self, ABCMultiIndex):
            raise TypeError("Can only pass dict-like as `names` for MultiIndex.")

        if is_dict_like(names) and level is not None:
            raise TypeError("Can not pass level for dictlike `names`.")

        if isinstance(self, ABCMultiIndex) and is_dict_like(names) and level is None:
            # Transform dict to list of new names and corresponding levels
            level, names_adjusted = [], []
            for i, name in enumerate(self.names):
                if name in names.keys():
                    level.append(i)
                    names_adjusted.append(names[name])
            names = names_adjusted

        if not is_list_like(names):
            names = [names]
        if level is not None and not is_list_like(level):
            level = [level]

        if inplace:
            idx = self
        else:
            idx = self._view()

        idx._set_names(names, level=level)
        if not inplace:
            return idx
        return None

    @overload
    def rename(self, name, *, inplace: Literal[False] = ...) -> Self:
        ...

    @overload
    def rename(self, name, *, inplace: Literal[True]) -> None:
        ...

    @deprecate_nonkeyword_arguments(
        version="3.0", allowed_args=["self", "name"], name="rename"
    )
    def rename(self, name, inplace: bool = False) -> Self | None:
        """
        Alter Index or MultiIndex name.

        Able to set new names without level. Defaults to returning new index.
        Length of names must match number of levels in MultiIndex.

        Parameters
        ----------
        name : label or list of labels
            Name(s) to set.
        inplace : bool, default False
            Modifies the object directly, instead of creating a new Index or
            MultiIndex.

        Returns
        -------
        Index or None
            The same type as the caller or None if ``inplace=True``.

        See Also
        --------
        Index.set_names : Able to set new names partially and by level.

        Examples
        --------
        >>> idx = pd.Index(['A', 'C', 'A', 'B'], name='score')
        >>> idx.rename('grade')
        Index(['A', 'C', 'A', 'B'], dtype='object', name='grade')

        >>> idx = pd.MultiIndex.from_product([['python', 'cobra'],
        ...                                   [2018, 2019]],
        ...                                   names=['kind', 'year'])
        >>> idx
        MultiIndex([('python', 2018),
                    ('python', 2019),
                    ( 'cobra', 2018),
                    ( 'cobra', 2019)],
                   names=['kind', 'year'])
        >>> idx.rename(['species', 'year'])
        MultiIndex([('python', 2018),
                    ('python', 2019),
                    ( 'cobra', 2018),
                    ( 'cobra', 2019)],
                   names=['species', 'year'])
        >>> idx.rename('species')
        Traceback (most recent call last):
        TypeError: Must pass list-like as `names`.
        """
        return self.set_names([name], inplace=inplace)

    # --------------------------------------------------------------------
    # Level-Centric Methods

    @property
    def nlevels(self) -> int:
        """
        Number of levels.
        """
        return 1

    def _sort_levels_monotonic(self) -> Self:
        """
        Compat with MultiIndex.
        """
        return self

    @final
    def _validate_index_level(self, level) -> None:
        """
        Validate index level.

        For single-level Index getting level number is a no-op, but some
        verification must be done like in MultiIndex.

        """
        if isinstance(level, int):
            if level < 0 and level != -1:
                raise IndexError(
                    "Too many levels: Index has only 1 level, "
                    f"{level} is not a valid level number"
                )
            if level > 0:
                raise IndexError(
                    f"Too many levels: Index has only 1 level, not {level + 1}"
                )
        elif level != self.name:
            raise KeyError(
                f"Requested level ({level}) does not match index name ({self.name})"
            )

    def _get_level_number(self, level) -> int:
        self._validate_index_level(level)
        return 0

    def sortlevel(
        self,
        level=None,
        ascending: bool | list[bool] = True,
        sort_remaining=None,
        na_position: NaPosition = "first",
    ):
        """
        For internal compatibility with the Index API.

        Sort the Index. This is for compat with MultiIndex

        Parameters
        ----------
        ascending : bool, default True
            False to sort in descending order
        na_position : {'first' or 'last'}, default 'first'
            Argument 'first' puts NaNs at the beginning, 'last' puts NaNs at
            the end.

            .. versionadded:: 2.1.0

        level, sort_remaining are compat parameters

        Returns
        -------
        Index
        """
        if not isinstance(ascending, (list, bool)):
            raise TypeError(
                "ascending must be a single bool value or"
                "a list of bool values of length 1"
            )

        if isinstance(ascending, list):
            if len(ascending) != 1:
                raise TypeError("ascending must be a list of bool values of length 1")
            ascending = ascending[0]

        if not isinstance(ascending, bool):
            raise TypeError("ascending must be a bool value")

        return self.sort_values(
            return_indexer=True, ascending=ascending, na_position=na_position
        )

    def _get_level_values(self, level) -> Index:
        """
        Return an Index of values for requested level.

        This is primarily useful to get an individual level of values from a
        MultiIndex, but is provided on Index as well for compatibility.

        Parameters
        ----------
        level : int or str
            It is either the integer position or the name of the level.

        Returns
        -------
        Index
            Calling object, as there is only one level in the Index.

        See Also
        --------
        MultiIndex.get_level_values : Get values for a level of a MultiIndex.

        Notes
        -----
        For Index, level should be 0, since there are no multiple levels.

        Examples
        --------
        >>> idx = pd.Index(list('abc'))
        >>> idx
        Index(['a', 'b', 'c'], dtype='object')

        Get level values by supplying `level` as integer:

        >>> idx.get_level_values(0)
        Index(['a', 'b', 'c'], dtype='object')
        """
        self._validate_index_level(level)
        return self

    get_level_values = _get_level_values

    @final
    def droplevel(self, level: IndexLabel = 0):
        """
        Return index with requested level(s) removed.

        If resulting index has only 1 level left, the result will be
        of Index type, not MultiIndex. The original index is not modified inplace.

        Parameters
        ----------
        level : int, str, or list-like, default 0
            If a string is given, must be the name of a level
            If list-like, elements must be names or indexes of levels.

        Returns
        -------
        Index or MultiIndex

        Examples
        --------
        >>> mi = pd.MultiIndex.from_arrays(
        ... [[1, 2], [3, 4], [5, 6]], names=['x', 'y', 'z'])
        >>> mi
        MultiIndex([(1, 3, 5),
                    (2, 4, 6)],
                   names=['x', 'y', 'z'])

        >>> mi.droplevel()
        MultiIndex([(3, 5),
                    (4, 6)],
                   names=['y', 'z'])

        >>> mi.droplevel(2)
        MultiIndex([(1, 3),
                    (2, 4)],
                   names=['x', 'y'])

        >>> mi.droplevel('z')
        MultiIndex([(1, 3),
                    (2, 4)],
                   names=['x', 'y'])

        >>> mi.droplevel(['x', 'y'])
        Index([5, 6], dtype='int64', name='z')
        """
        if not isinstance(level, (tuple, list)):
            level = [level]

        levnums = sorted(self._get_level_number(lev) for lev in level)[::-1]

        return self._drop_level_numbers(levnums)

    @final
    def _drop_level_numbers(self, levnums: list[int]):
        """
        Drop MultiIndex levels by level _number_, not name.
        """

        if not levnums and not isinstance(self, ABCMultiIndex):
            return self
        if len(levnums) >= self.nlevels:
            raise ValueError(
                f"Cannot remove {len(levnums)} levels from an index with "
                f"{self.nlevels} levels: at least one level must be left."
            )
        # The two checks above guarantee that here self is a MultiIndex
        self = cast("MultiIndex", self)

        new_levels = list(self.levels)
        new_codes = list(self.codes)
        new_names = list(self.names)

        for i in levnums:
            new_levels.pop(i)
            new_codes.pop(i)
            new_names.pop(i)

        if len(new_levels) == 1:
            lev = new_levels[0]

            if len(lev) == 0:
                # If lev is empty, lev.take will fail GH#42055
                if len(new_codes[0]) == 0:
                    # GH#45230 preserve RangeIndex here
                    #  see test_reset_index_empty_rangeindex
                    result = lev[:0]
                else:
                    res_values = algos.take(lev._values, new_codes[0], allow_fill=True)
                    # _constructor instead of type(lev) for RangeIndex compat GH#35230
                    result = lev._constructor._simple_new(res_values, name=new_names[0])
            else:
                # set nan if needed
                mask = new_codes[0] == -1
                result = new_levels[0].take(new_codes[0])
                if mask.any():
                    result = result.putmask(mask, np.nan)

                result._name = new_names[0]

            return result
        else:
            from pandas.core.indexes.multi import MultiIndex

            return MultiIndex(
                levels=new_levels,
                codes=new_codes,
                names=new_names,
                verify_integrity=False,
            )

    # --------------------------------------------------------------------
    # Introspection Methods

    @cache_readonly
    @final
    def _can_hold_na(self) -> bool:
        if isinstance(self.dtype, ExtensionDtype):
            return self.dtype._can_hold_na
        if self.dtype.kind in "iub":
            return False
        return True

    @property
    def is_monotonic_increasing(self) -> bool:
        """
        Return a boolean if the values are equal or increasing.

        Returns
        -------
        bool

        See Also
        --------
        Index.is_monotonic_decreasing : Check if the values are equal or decreasing.

        Examples
        --------
        >>> pd.Index([1, 2, 3]).is_monotonic_increasing
        True
        >>> pd.Index([1, 2, 2]).is_monotonic_increasing
        True
        >>> pd.Index([1, 3, 2]).is_monotonic_increasing
        False
        """
        return self._engine.is_monotonic_increasing

    @property
    def is_monotonic_decreasing(self) -> bool:
        """
        Return a boolean if the values are equal or decreasing.

        Returns
        -------
        bool

        See Also
        --------
        Index.is_monotonic_increasing : Check if the values are equal or increasing.

        Examples
        --------
        >>> pd.Index([3, 2, 1]).is_monotonic_decreasing
        True
        >>> pd.Index([3, 2, 2]).is_monotonic_decreasing
        True
        >>> pd.Index([3, 1, 2]).is_monotonic_decreasing
        False
        """
        return self._engine.is_monotonic_decreasing

    @final
    @property
    def _is_strictly_monotonic_increasing(self) -> bool:
        """
        Return if the index is strictly monotonic increasing
        (only increasing) values.

        Examples
        --------
        >>> Index([1, 2, 3])._is_strictly_monotonic_increasing
        True
        >>> Index([1, 2, 2])._is_strictly_monotonic_increasing
        False
        >>> Index([1, 3, 2])._is_strictly_monotonic_increasing
        False
        """
        return self.is_unique and self.is_monotonic_increasing

    @final
    @property
    def _is_strictly_monotonic_decreasing(self) -> bool:
        """
        Return if the index is strictly monotonic decreasing
        (only decreasing) values.

        Examples
        --------
        >>> Index([3, 2, 1])._is_strictly_monotonic_decreasing
        True
        >>> Index([3, 2, 2])._is_strictly_monotonic_decreasing
        False
        >>> Index([3, 1, 2])._is_strictly_monotonic_decreasing
        False
        """
        return self.is_unique and self.is_monotonic_decreasing

    @cache_readonly
    def is_unique(self) -> bool:
        """
        Return if the index has unique values.

        Returns
        -------
        bool

        See Also
        --------
        Index.has_duplicates : Inverse method that checks if it has duplicate values.

        Examples
        --------
        >>> idx = pd.Index([1, 5, 7, 7])
        >>> idx.is_unique
        False

        >>> idx = pd.Index([1, 5, 7])
        >>> idx.is_unique
        True

        >>> idx = pd.Index(["Watermelon", "Orange", "Apple",
        ...                 "Watermelon"]).astype("category")
        >>> idx.is_unique
        False

        >>> idx = pd.Index(["Orange", "Apple",
        ...                 "Watermelon"]).astype("category")
        >>> idx.is_unique
        True
        """
        return self._engine.is_unique

    @final
    @property
    def has_duplicates(self) -> bool:
        """
        Check if the Index has duplicate values.

        Returns
        -------
        bool
            Whether or not the Index has duplicate values.

        See Also
        --------
        Index.is_unique : Inverse method that checks if it has unique values.

        Examples
        --------
        >>> idx = pd.Index([1, 5, 7, 7])
        >>> idx.has_duplicates
        True

        >>> idx = pd.Index([1, 5, 7])
        >>> idx.has_duplicates
        False

        >>> idx = pd.Index(["Watermelon", "Orange", "Apple",
        ...                 "Watermelon"]).astype("category")
        >>> idx.has_duplicates
        True

        >>> idx = pd.Index(["Orange", "Apple",
        ...                 "Watermelon"]).astype("category")
        >>> idx.has_duplicates
        False
        """
        return not self.is_unique

    @final
    def is_boolean(self) -> bool:
        """
        Check if the Index only consists of booleans.

        .. deprecated:: 2.0.0
            Use `pandas.api.types.is_bool_dtype` instead.

        Returns
        -------
        bool
            Whether or not the Index only consists of booleans.

        See Also
        --------
        is_integer : Check if the Index only consists of integers (deprecated).
        is_floating : Check if the Index is a floating type (deprecated).
        is_numeric : Check if the Index only consists of numeric data (deprecated).
        is_object : Check if the Index is of the object dtype (deprecated).
        is_categorical : Check if the Index holds categorical data.
        is_interval : Check if the Index holds Interval objects (deprecated).

        Examples
        --------
        >>> idx = pd.Index([True, False, True])
        >>> idx.is_boolean()  # doctest: +SKIP
        True

        >>> idx = pd.Index(["True", "False", "True"])
        >>> idx.is_boolean()  # doctest: +SKIP
        False

        >>> idx = pd.Index([True, False, "True"])
        >>> idx.is_boolean()  # doctest: +SKIP
        False
        """
        warnings.warn(
            f"{type(self).__name__}.is_boolean is deprecated. "
            "Use pandas.api.types.is_bool_type instead.",
            FutureWarning,
            stacklevel=find_stack_level(),
        )
        return self.inferred_type in ["boolean"]

    @final
    def is_integer(self) -> bool:
        """
        Check if the Index only consists of integers.

        .. deprecated:: 2.0.0
            Use `pandas.api.types.is_integer_dtype` instead.

        Returns
        -------
        bool
            Whether or not the Index only consists of integers.

        See Also
        --------
        is_boolean : Check if the Index only consists of booleans (deprecated).
        is_floating : Check if the Index is a floating type (deprecated).
        is_numeric : Check if the Index only consists of numeric data (deprecated).
        is_object : Check if the Index is of the object dtype. (deprecated).
        is_categorical : Check if the Index holds categorical data (deprecated).
        is_interval : Check if the Index holds Interval objects (deprecated).

        Examples
        --------
        >>> idx = pd.Index([1, 2, 3, 4])
        >>> idx.is_integer()  # doctest: +SKIP
        True

        >>> idx = pd.Index([1.0, 2.0, 3.0, 4.0])
        >>> idx.is_integer()  # doctest: +SKIP
        False

        >>> idx = pd.Index(["Apple", "Mango", "Watermelon"])
        >>> idx.is_integer()  # doctest: +SKIP
        False
        """
        warnings.warn(
            f"{type(self).__name__}.is_integer is deprecated. "
            "Use pandas.api.types.is_integer_dtype instead.",
            FutureWarning,
            stacklevel=find_stack_level(),
        )
        return self.inferred_type in ["integer"]

    @final
    def is_floating(self) -> bool:
        """
        Check if the Index is a floating type.

        .. deprecated:: 2.0.0
            Use `pandas.api.types.is_float_dtype` instead

        The Index may consist of only floats, NaNs, or a mix of floats,
        integers, or NaNs.

        Returns
        -------
        bool
            Whether or not the Index only consists of only consists of floats, NaNs, or
            a mix of floats, integers, or NaNs.

        See Also
        --------
        is_boolean : Check if the Index only consists of booleans (deprecated).
        is_integer : Check if the Index only consists of integers (deprecated).
        is_numeric : Check if the Index only consists of numeric data (deprecated).
        is_object : Check if the Index is of the object dtype. (deprecated).
        is_categorical : Check if the Index holds categorical data (deprecated).
        is_interval : Check if the Index holds Interval objects (deprecated).

        Examples
        --------
        >>> idx = pd.Index([1.0, 2.0, 3.0, 4.0])
        >>> idx.is_floating()  # doctest: +SKIP
        True

        >>> idx = pd.Index([1.0, 2.0, np.nan, 4.0])
        >>> idx.is_floating()  # doctest: +SKIP
        True

        >>> idx = pd.Index([1, 2, 3, 4, np.nan])
        >>> idx.is_floating()  # doctest: +SKIP
        True

        >>> idx = pd.Index([1, 2, 3, 4])
        >>> idx.is_floating()  # doctest: +SKIP
        False
        """
        warnings.warn(
            f"{type(self).__name__}.is_floating is deprecated. "
            "Use pandas.api.types.is_float_dtype instead.",
            FutureWarning,
            stacklevel=find_stack_level(),
        )
        return self.inferred_type in ["floating", "mixed-integer-float", "integer-na"]

    @final
    def is_numeric(self) -> bool:
        """
        Check if the Index only consists of numeric data.

        .. deprecated:: 2.0.0
            Use `pandas.api.types.is_numeric_dtype` instead.

        Returns
        -------
        bool
            Whether or not the Index only consists of numeric data.

        See Also
        --------
        is_boolean : Check if the Index only consists of booleans (deprecated).
        is_integer : Check if the Index only consists of integers (deprecated).
        is_floating : Check if the Index is a floating type (deprecated).
        is_object : Check if the Index is of the object dtype. (deprecated).
        is_categorical : Check if the Index holds categorical data (deprecated).
        is_interval : Check if the Index holds Interval objects (deprecated).

        Examples
        --------
        >>> idx = pd.Index([1.0, 2.0, 3.0, 4.0])
        >>> idx.is_numeric()  # doctest: +SKIP
        True

        >>> idx = pd.Index([1, 2, 3, 4.0])
        >>> idx.is_numeric()  # doctest: +SKIP
        True

        >>> idx = pd.Index([1, 2, 3, 4])
        >>> idx.is_numeric()  # doctest: +SKIP
        True

        >>> idx = pd.Index([1, 2, 3, 4.0, np.nan])
        >>> idx.is_numeric()  # doctest: +SKIP
        True

        >>> idx = pd.Index([1, 2, 3, 4.0, np.nan, "Apple"])
        >>> idx.is_numeric()  # doctest: +SKIP
        False
        """
        warnings.warn(
            f"{type(self).__name__}.is_numeric is deprecated. "
            "Use pandas.api.types.is_any_real_numeric_dtype instead",
            FutureWarning,
            stacklevel=find_stack_level(),
        )
        return self.inferred_type in ["integer", "floating"]

    @final
    def is_object(self) -> bool:
        """
        Check if the Index is of the object dtype.

        .. deprecated:: 2.0.0
           Use `pandas.api.types.is_object_dtype` instead.

        Returns
        -------
        bool
            Whether or not the Index is of the object dtype.

        See Also
        --------
        is_boolean : Check if the Index only consists of booleans (deprecated).
        is_integer : Check if the Index only consists of integers (deprecated).
        is_floating : Check if the Index is a floating type (deprecated).
        is_numeric : Check if the Index only consists of numeric data (deprecated).
        is_categorical : Check if the Index holds categorical data (deprecated).
        is_interval : Check if the Index holds Interval objects (deprecated).

        Examples
        --------
        >>> idx = pd.Index(["Apple", "Mango", "Watermelon"])
        >>> idx.is_object()  # doctest: +SKIP
        True

        >>> idx = pd.Index(["Apple", "Mango", 2.0])
        >>> idx.is_object()  # doctest: +SKIP
        True

        >>> idx = pd.Index(["Watermelon", "Orange", "Apple",
        ...                 "Watermelon"]).astype("category")
        >>> idx.is_object()  # doctest: +SKIP
        False

        >>> idx = pd.Index([1.0, 2.0, 3.0, 4.0])
        >>> idx.is_object()  # doctest: +SKIP
        False
        """
        warnings.warn(
            f"{type(self).__name__}.is_object is deprecated."
            "Use pandas.api.types.is_object_dtype instead",
            FutureWarning,
            stacklevel=find_stack_level(),
        )
        return is_object_dtype(self.dtype)

    @final
    def is_categorical(self) -> bool:
        """
        Check if the Index holds categorical data.

        .. deprecated:: 2.0.0
              Use `isinstance(index.dtype, pd.CategoricalDtype)` instead.

        Returns
        -------
        bool
            True if the Index is categorical.

        See Also
        --------
        CategoricalIndex : Index for categorical data.
        is_boolean : Check if the Index only consists of booleans (deprecated).
        is_integer : Check if the Index only consists of integers (deprecated).
        is_floating : Check if the Index is a floating type (deprecated).
        is_numeric : Check if the Index only consists of numeric data (deprecated).
        is_object : Check if the Index is of the object dtype. (deprecated).
        is_interval : Check if the Index holds Interval objects (deprecated).

        Examples
        --------
        >>> idx = pd.Index(["Watermelon", "Orange", "Apple",
        ...                 "Watermelon"]).astype("category")
        >>> idx.is_categorical()  # doctest: +SKIP
        True

        >>> idx = pd.Index([1, 3, 5, 7])
        >>> idx.is_categorical()  # doctest: +SKIP
        False

        >>> s = pd.Series(["Peter", "Victor", "Elisabeth", "Mar"])
        >>> s
        0        Peter
        1       Victor
        2    Elisabeth
        3          Mar
        dtype: object
        >>> s.index.is_categorical()  # doctest: +SKIP
        False
        """
        warnings.warn(
            f"{type(self).__name__}.is_categorical is deprecated."
            "Use pandas.api.types.is_categorical_dtype instead",
            FutureWarning,
            stacklevel=find_stack_level(),
        )

        return self.inferred_type in ["categorical"]

    @final
    def is_interval(self) -> bool:
        """
        Check if the Index holds Interval objects.

        .. deprecated:: 2.0.0
            Use `isinstance(index.dtype, pd.IntervalDtype)` instead.

        Returns
        -------
        bool
            Whether or not the Index holds Interval objects.

        See Also
        --------
        IntervalIndex : Index for Interval objects.
        is_boolean : Check if the Index only consists of booleans (deprecated).
        is_integer : Check if the Index only consists of integers (deprecated).
        is_floating : Check if the Index is a floating type (deprecated).
        is_numeric : Check if the Index only consists of numeric data (deprecated).
        is_object : Check if the Index is of the object dtype. (deprecated).
        is_categorical : Check if the Index holds categorical data (deprecated).

        Examples
        --------
        >>> idx = pd.Index([pd.Interval(left=0, right=5),
        ...                 pd.Interval(left=5, right=10)])
        >>> idx.is_interval()  # doctest: +SKIP
        True

        >>> idx = pd.Index([1, 3, 5, 7])
        >>> idx.is_interval()  # doctest: +SKIP
        False
        """
        warnings.warn(
            f"{type(self).__name__}.is_interval is deprecated."
            "Use pandas.api.types.is_interval_dtype instead",
            FutureWarning,
            stacklevel=find_stack_level(),
        )
        return self.inferred_type in ["interval"]

    @final
    def _holds_integer(self) -> bool:
        """
        Whether the type is an integer type.
        """
        return self.inferred_type in ["integer", "mixed-integer"]

    @final
    def holds_integer(self) -> bool:
        """
        Whether the type is an integer type.

        .. deprecated:: 2.0.0
            Use `pandas.api.types.infer_dtype` instead
        """
        warnings.warn(
            f"{type(self).__name__}.holds_integer is deprecated. "
            "Use pandas.api.types.infer_dtype instead.",
            FutureWarning,
            stacklevel=find_stack_level(),
        )
        return self._holds_integer()

    @cache_readonly
    def inferred_type(self) -> str_t:
        """
        Return a string of the type inferred from the values.

        Examples
        --------
        >>> idx = pd.Index([1, 2, 3])
        >>> idx
        Index([1, 2, 3], dtype='int64')
        >>> idx.inferred_type
        'integer'
        """
        return lib.infer_dtype(self._values, skipna=False)

    @cache_readonly
    @final
    def _is_all_dates(self) -> bool:
        """
        Whether or not the index values only consist of dates.
        """
        if needs_i8_conversion(self.dtype):
            return True
        elif self.dtype != _dtype_obj:
            # TODO(ExtensionIndex): 3rd party EA might override?
            # Note: this includes IntervalIndex, even when the left/right
            #  contain datetime-like objects.
            return False
        elif self._is_multi:
            return False
        return is_datetime_array(ensure_object(self._values))

    @final
    @cache_readonly
    def _is_multi(self) -> bool:
        """
        Cached check equivalent to isinstance(self, MultiIndex)
        """
        return isinstance(self, ABCMultiIndex)

    # --------------------------------------------------------------------
    # Pickle Methods

    def __reduce__(self):
        d = {"data": self._data, "name": self.name}
        return _new_Index, (type(self), d), None

    # --------------------------------------------------------------------
    # Null Handling Methods

    @cache_readonly
    def _na_value(self):
        """The expected NA value to use with this index."""
        dtype = self.dtype
        if isinstance(dtype, np.dtype):
            if dtype.kind in "mM":
                return NaT
            return np.nan
        return dtype.na_value

    @cache_readonly
    def _isnan(self) -> npt.NDArray[np.bool_]:
        """
        Return if each value is NaN.
        """
        if self._can_hold_na:
            return isna(self)
        else:
            # shouldn't reach to this condition by checking hasnans beforehand
            values = np.empty(len(self), dtype=np.bool_)
            values.fill(False)
            return values

    @cache_readonly
    def hasnans(self) -> bool:
        """
        Return True if there are any NaNs.

        Enables various performance speedups.

        Returns
        -------
        bool

        Examples
        --------
        >>> s = pd.Series([1, 2, 3], index=['a', 'b', None])
        >>> s
        a    1
        b    2
        None 3
        dtype: int64
        >>> s.index.hasnans
        True
        """
        if self._can_hold_na:
            return bool(self._isnan.any())
        else:
            return False

    @final
    def isna(self) -> npt.NDArray[np.bool_]:
        """
        Detect missing values.

        Return a boolean same-sized object indicating if the values are NA.
        NA values, such as ``None``, :attr:`numpy.NaN` or :attr:`pd.NaT`, get
        mapped to ``True`` values.
        Everything else get mapped to ``False`` values. Characters such as
        empty strings `''` or :attr:`numpy.inf` are not considered NA values.

        Returns
        -------
        numpy.ndarray[bool]
            A boolean array of whether my values are NA.

        See Also
        --------
        Index.notna : Boolean inverse of isna.
        Index.dropna : Omit entries with missing values.
        isna : Top-level isna.
        Series.isna : Detect missing values in Series object.

        Examples
        --------
        Show which entries in a pandas.Index are NA. The result is an
        array.

        >>> idx = pd.Index([5.2, 6.0, np.nan])
        >>> idx
        Index([5.2, 6.0, nan], dtype='float64')
        >>> idx.isna()
        array([False, False,  True])

        Empty strings are not considered NA values. None is considered an NA
        value.

        >>> idx = pd.Index(['black', '', 'red', None])
        >>> idx
        Index(['black', '', 'red', None], dtype='object')
        >>> idx.isna()
        array([False, False, False,  True])

        For datetimes, `NaT` (Not a Time) is considered as an NA value.

        >>> idx = pd.DatetimeIndex([pd.Timestamp('1940-04-25'),
        ...                         pd.Timestamp(''), None, pd.NaT])
        >>> idx
        DatetimeIndex(['1940-04-25', 'NaT', 'NaT', 'NaT'],
                      dtype='datetime64[ns]', freq=None)
        >>> idx.isna()
        array([False,  True,  True,  True])
        """
        return self._isnan

    isnull = isna

    @final
    def notna(self) -> npt.NDArray[np.bool_]:
        """
        Detect existing (non-missing) values.

        Return a boolean same-sized object indicating if the values are not NA.
        Non-missing values get mapped to ``True``. Characters such as empty
        strings ``''`` or :attr:`numpy.inf` are not considered NA values.
        NA values, such as None or :attr:`numpy.NaN`, get mapped to ``False``
        values.

        Returns
        -------
        numpy.ndarray[bool]
            Boolean array to indicate which entries are not NA.

        See Also
        --------
        Index.notnull : Alias of notna.
        Index.isna: Inverse of notna.
        notna : Top-level notna.

        Examples
        --------
        Show which entries in an Index are not NA. The result is an
        array.

        >>> idx = pd.Index([5.2, 6.0, np.nan])
        >>> idx
        Index([5.2, 6.0, nan], dtype='float64')
        >>> idx.notna()
        array([ True,  True, False])

        Empty strings are not considered NA values. None is considered a NA
        value.

        >>> idx = pd.Index(['black', '', 'red', None])
        >>> idx
        Index(['black', '', 'red', None], dtype='object')
        >>> idx.notna()
        array([ True,  True,  True, False])
        """
        return ~self.isna()

    notnull = notna

    def fillna(self, value=None, downcast=lib.no_default):
        """
        Fill NA/NaN values with the specified value.

        Parameters
        ----------
        value : scalar
            Scalar value to use to fill holes (e.g. 0).
            This value cannot be a list-likes.
        downcast : dict, default is None
            A dict of item->dtype of what to downcast if possible,
            or the string 'infer' which will try to downcast to an appropriate
            equal type (e.g. float64 to int64 if possible).

            .. deprecated:: 2.1.0

        Returns
        -------
        Index

        See Also
        --------
        DataFrame.fillna : Fill NaN values of a DataFrame.
        Series.fillna : Fill NaN Values of a Series.

        Examples
        --------
        >>> idx = pd.Index([np.nan, np.nan, 3])
        >>> idx.fillna(0)
        Index([0.0, 0.0, 3.0], dtype='float64')
        """
        if not is_scalar(value):
            raise TypeError(f"'value' must be a scalar, passed: {type(value).__name__}")
        if downcast is not lib.no_default:
            warnings.warn(
                f"The 'downcast' keyword in {type(self).__name__}.fillna is "
                "deprecated and will be removed in a future version. "
                "It was previously silently ignored.",
                FutureWarning,
                stacklevel=find_stack_level(),
            )
        else:
            downcast = None

        if self.hasnans:
            result = self.putmask(self._isnan, value)
            if downcast is None:
                # no need to care metadata other than name
                # because it can't have freq if it has NaTs
                # _with_infer needed for test_fillna_categorical
                return Index._with_infer(result, name=self.name)
            raise NotImplementedError(
                f"{type(self).__name__}.fillna does not support 'downcast' "
                "argument values other than 'None'."
            )
        return self._view()

    def dropna(self, how: AnyAll = "any") -> Self:
        """
        Return Index without NA/NaN values.

        Parameters
        ----------
        how : {'any', 'all'}, default 'any'
            If the Index is a MultiIndex, drop the value when any or all levels
            are NaN.

        Returns
        -------
        Index

        Examples
        --------
        >>> idx = pd.Index([1, np.nan, 3])
        >>> idx.dropna()
        Index([1.0, 3.0], dtype='float64')
        """
        if how not in ("any", "all"):
            raise ValueError(f"invalid how option: {how}")

        if self.hasnans:
            res_values = self._values[~self._isnan]
            return type(self)._simple_new(res_values, name=self.name)
        return self._view()

    # --------------------------------------------------------------------
    # Uniqueness Methods

    def unique(self, level: Hashable | None = None) -> Self:
        """
        Return unique values in the index.

        Unique values are returned in order of appearance, this does NOT sort.

        Parameters
        ----------
        level : int or hashable, optional
            Only return values from specified level (for MultiIndex).
            If int, gets the level by integer position, else by level name.

        Returns
        -------
        Index

        See Also
        --------
        unique : Numpy array of unique values in that column.
        Series.unique : Return unique values of Series object.

        Examples
        --------
        >>> idx = pd.Index([1, 1, 2, 3, 3])
        >>> idx.unique()
        Index([1, 2, 3], dtype='int64')
        """
        if level is not None:
            self._validate_index_level(level)

        if self.is_unique:
            return self._view()

        result = super().unique()
        return self._shallow_copy(result)

    def drop_duplicates(self, *, keep: DropKeep = "first") -> Self:
        """
        Return Index with duplicate values removed.

        Parameters
        ----------
        keep : {'first', 'last', ``False``}, default 'first'
            - 'first' : Drop duplicates except for the first occurrence.
            - 'last' : Drop duplicates except for the last occurrence.
            - ``False`` : Drop all duplicates.

        Returns
        -------
        Index

        See Also
        --------
        Series.drop_duplicates : Equivalent method on Series.
        DataFrame.drop_duplicates : Equivalent method on DataFrame.
        Index.duplicated : Related method on Index, indicating duplicate
            Index values.

        Examples
        --------
        Generate an pandas.Index with duplicate values.

        >>> idx = pd.Index(['lama', 'cow', 'lama', 'beetle', 'lama', 'hippo'])

        The `keep` parameter controls  which duplicate values are removed.
        The value 'first' keeps the first occurrence for each
        set of duplicated entries. The default value of keep is 'first'.

        >>> idx.drop_duplicates(keep='first')
        Index(['lama', 'cow', 'beetle', 'hippo'], dtype='object')

        The value 'last' keeps the last occurrence for each set of duplicated
        entries.

        >>> idx.drop_duplicates(keep='last')
        Index(['cow', 'beetle', 'lama', 'hippo'], dtype='object')

        The value ``False`` discards all sets of duplicated entries.

        >>> idx.drop_duplicates(keep=False)
        Index(['cow', 'beetle', 'hippo'], dtype='object')
        """
        if self.is_unique:
            return self._view()

        return super().drop_duplicates(keep=keep)

    def duplicated(self, keep: DropKeep = "first") -> npt.NDArray[np.bool_]:
        """
        Indicate duplicate index values.

        Duplicated values are indicated as ``True`` values in the resulting
        array. Either all duplicates, all except the first, or all except the
        last occurrence of duplicates can be indicated.

        Parameters
        ----------
        keep : {'first', 'last', False}, default 'first'
            The value or values in a set of duplicates to mark as missing.

            - 'first' : Mark duplicates as ``True`` except for the first
              occurrence.
            - 'last' : Mark duplicates as ``True`` except for the last
              occurrence.
            - ``False`` : Mark all duplicates as ``True``.

        Returns
        -------
        np.ndarray[bool]

        See Also
        --------
        Series.duplicated : Equivalent method on pandas.Series.
        DataFrame.duplicated : Equivalent method on pandas.DataFrame.
        Index.drop_duplicates : Remove duplicate values from Index.

        Examples
        --------
        By default, for each set of duplicated values, the first occurrence is
        set to False and all others to True:

        >>> idx = pd.Index(['lama', 'cow', 'lama', 'beetle', 'lama'])
        >>> idx.duplicated()
        array([False, False,  True, False,  True])

        which is equivalent to

        >>> idx.duplicated(keep='first')
        array([False, False,  True, False,  True])

        By using 'last', the last occurrence of each set of duplicated values
        is set on False and all others on True:

        >>> idx.duplicated(keep='last')
        array([ True, False,  True, False, False])

        By setting keep on ``False``, all duplicates are True:

        >>> idx.duplicated(keep=False)
        array([ True, False,  True, False,  True])
        """
        if self.is_unique:
            # fastpath available bc we are immutable
            return np.zeros(len(self), dtype=bool)
        return self._duplicated(keep=keep)

    # --------------------------------------------------------------------
    # Arithmetic & Logical Methods

    def __iadd__(self, other):
        # alias for __add__
        return self + other

    @final
    def __nonzero__(self) -> NoReturn:
        raise ValueError(
            f"The truth value of a {type(self).__name__} is ambiguous. "
            "Use a.empty, a.bool(), a.item(), a.any() or a.all()."
        )

    __bool__ = __nonzero__

    # --------------------------------------------------------------------
    # Set Operation Methods

    def _get_reconciled_name_object(self, other):
        """
        If the result of a set operation will be self,
        return self, unless the name changes, in which
        case make a shallow copy of self.
        """
        name = get_op_result_name(self, other)
        if self.name is not name:
            return self.rename(name)
        return self

    @final
    def _validate_sort_keyword(self, sort):
        if sort not in [None, False, True]:
            raise ValueError(
                "The 'sort' keyword only takes the values of "
                f"None, True, or False; {sort} was passed."
            )

    @final
    def _dti_setop_align_tzs(self, other: Index, setop: str_t) -> tuple[Index, Index]:
        """
        With mismatched timezones, cast both to UTC.
        """
        # Caller is responsibelf or checking
        #  `self.dtype != other.dtype`
        if (
            isinstance(self, ABCDatetimeIndex)
            and isinstance(other, ABCDatetimeIndex)
            and self.tz is not None
            and other.tz is not None
        ):
            # GH#39328, GH#45357
            left = self.tz_convert("UTC")
            right = other.tz_convert("UTC")
            return left, right
        return self, other

    @final
    def union(self, other, sort=None):
        """
        Form the union of two Index objects.

        If the Index objects are incompatible, both Index objects will be
        cast to dtype('object') first.

        Parameters
        ----------
        other : Index or array-like
        sort : bool or None, default None
            Whether to sort the resulting Index.

            * None : Sort the result, except when

              1. `self` and `other` are equal.
              2. `self` or `other` has length 0.
              3. Some values in `self` or `other` cannot be compared.
                 A RuntimeWarning is issued in this case.

            * False : do not sort the result.
            * True : Sort the result (which may raise TypeError).

        Returns
        -------
        Index

        Examples
        --------
        Union matching dtypes

        >>> idx1 = pd.Index([1, 2, 3, 4])
        >>> idx2 = pd.Index([3, 4, 5, 6])
        >>> idx1.union(idx2)
        Index([1, 2, 3, 4, 5, 6], dtype='int64')

        Union mismatched dtypes

        >>> idx1 = pd.Index(['a', 'b', 'c', 'd'])
        >>> idx2 = pd.Index([1, 2, 3, 4])
        >>> idx1.union(idx2)
        Index(['a', 'b', 'c', 'd', 1, 2, 3, 4], dtype='object')

        MultiIndex case

        >>> idx1 = pd.MultiIndex.from_arrays(
        ...     [[1, 1, 2, 2], ["Red", "Blue", "Red", "Blue"]]
        ... )
        >>> idx1
        MultiIndex([(1,  'Red'),
            (1, 'Blue'),
            (2,  'Red'),
            (2, 'Blue')],
           )
        >>> idx2 = pd.MultiIndex.from_arrays(
        ...     [[3, 3, 2, 2], ["Red", "Green", "Red", "Green"]]
        ... )
        >>> idx2
        MultiIndex([(3,   'Red'),
            (3, 'Green'),
            (2,   'Red'),
            (2, 'Green')],
           )
        >>> idx1.union(idx2)
        MultiIndex([(1,  'Blue'),
            (1,   'Red'),
            (2,  'Blue'),
            (2, 'Green'),
            (2,   'Red'),
            (3, 'Green'),
            (3,   'Red')],
           )
        >>> idx1.union(idx2, sort=False)
        MultiIndex([(1,   'Red'),
            (1,  'Blue'),
            (2,   'Red'),
            (2,  'Blue'),
            (3,   'Red'),
            (3, 'Green'),
            (2, 'Green')],
           )
        """
        self._validate_sort_keyword(sort)
        self._assert_can_do_setop(other)
        other, result_name = self._convert_can_do_setop(other)

        if self.dtype != other.dtype:
            if (
                isinstance(self, ABCMultiIndex)
                and not is_object_dtype(_unpack_nested_dtype(other))
                and len(other) > 0
            ):
                raise NotImplementedError(
                    "Can only union MultiIndex with MultiIndex or Index of tuples, "
                    "try mi.to_flat_index().union(other) instead."
                )
            self, other = self._dti_setop_align_tzs(other, "union")

            dtype = self._find_common_type_compat(other)
            left = self.astype(dtype, copy=False)
            right = other.astype(dtype, copy=False)
            return left.union(right, sort=sort)

        elif not len(other) or self.equals(other):
            # NB: whether this (and the `if not len(self)` check below) come before
            #  or after the dtype equality check above affects the returned dtype
            result = self._get_reconciled_name_object(other)
            if sort is True:
                return result.sort_values()
            return result

        elif not len(self):
            result = other._get_reconciled_name_object(self)
            if sort is True:
                return result.sort_values()
            return result

        result = self._union(other, sort=sort)

        return self._wrap_setop_result(other, result)

    def _union(self, other: Index, sort: bool | None):
        """
        Specific union logic should go here. In subclasses, union behavior
        should be overwritten here rather than in `self.union`.

        Parameters
        ----------
        other : Index or array-like
        sort : False or None, default False
            Whether to sort the resulting index.

            * True : sort the result
            * False : do not sort the result.
            * None : sort the result, except when `self` and `other` are equal
              or when the values cannot be compared.

        Returns
        -------
        Index
        """
        lvals = self._values
        rvals = other._values

        if (
            sort in (None, True)
            and self.is_monotonic_increasing
            and other.is_monotonic_increasing
            and not (self.has_duplicates and other.has_duplicates)
            and self._can_use_libjoin
            and other._can_use_libjoin
        ):
            # Both are monotonic and at least one is unique, so can use outer join
            #  (actually don't need either unique, but without this restriction
            #  test_union_same_value_duplicated_in_both fails)
            try:
                return self._outer_indexer(other)[0]
            except (TypeError, IncompatibleFrequency):
                # incomparable objects; should only be for object dtype
                value_list = list(lvals)

                # worth making this faster? a very unusual case
                value_set = set(lvals)
                value_list.extend([x for x in rvals if x not in value_set])
                # If objects are unorderable, we must have object dtype.
                return np.array(value_list, dtype=object)

        elif not other.is_unique:
            # other has duplicates
            result_dups = algos.union_with_duplicates(self, other)
            return _maybe_try_sort(result_dups, sort)

        # The rest of this method is analogous to Index._intersection_via_get_indexer

        # Self may have duplicates; other already checked as unique
        # find indexes of things in "other" that are not in "self"
        if self._index_as_unique:
            indexer = self.get_indexer(other)
            missing = (indexer == -1).nonzero()[0]
        else:
            missing = algos.unique1d(self.get_indexer_non_unique(other)[1])

        result: Index | MultiIndex | ArrayLike
        if self._is_multi:
            # Preserve MultiIndex to avoid losing dtypes
            result = self.append(other.take(missing))

        else:
            if len(missing) > 0:
                other_diff = rvals.take(missing)
                result = concat_compat((lvals, other_diff))
            else:
                result = lvals

        if not self.is_monotonic_increasing or not other.is_monotonic_increasing:
            # if both are monotonic then result should already be sorted
            result = _maybe_try_sort(result, sort)

        return result

    @final
    def _wrap_setop_result(self, other: Index, result) -> Index:
        name = get_op_result_name(self, other)
        if isinstance(result, Index):
            if result.name != name:
                result = result.rename(name)
        else:
            result = self._shallow_copy(result, name=name)
        return result

    @final
    def intersection(self, other, sort: bool = False):
        # default sort keyword is different here from other setops intentionally
        #  done in GH#25063
        """
        Form the intersection of two Index objects.

        This returns a new Index with elements common to the index and `other`.

        Parameters
        ----------
        other : Index or array-like
        sort : True, False or None, default False
            Whether to sort the resulting index.

            * None : sort the result, except when `self` and `other` are equal
              or when the values cannot be compared.
            * False : do not sort the result.
            * True : Sort the result (which may raise TypeError).

        Returns
        -------
        Index

        Examples
        --------
        >>> idx1 = pd.Index([1, 2, 3, 4])
        >>> idx2 = pd.Index([3, 4, 5, 6])
        >>> idx1.intersection(idx2)
        Index([3, 4], dtype='int64')
        """
        self._validate_sort_keyword(sort)
        self._assert_can_do_setop(other)
        other, result_name = self._convert_can_do_setop(other)

        if self.dtype != other.dtype:
            self, other = self._dti_setop_align_tzs(other, "intersection")

        if self.equals(other):
            if not self.is_unique:
                result = self.unique()._get_reconciled_name_object(other)
            else:
                result = self._get_reconciled_name_object(other)
            if sort is True:
                result = result.sort_values()
            return result

        if len(self) == 0 or len(other) == 0:
            # fastpath; we need to be careful about having commutativity

            if self._is_multi or other._is_multi:
                # _convert_can_do_setop ensures that we have both or neither
                # We retain self.levels
                return self[:0].rename(result_name)

            dtype = self._find_common_type_compat(other)
            if self.dtype == dtype:
                # Slicing allows us to retain DTI/TDI.freq, RangeIndex

                # Note: self[:0] vs other[:0] affects
                #  1) which index's `freq` we get in DTI/TDI cases
                #     This may be a historical artifact, i.e. no documented
                #     reason for this choice.
                #  2) The `step` we get in RangeIndex cases
                if len(self) == 0:
                    return self[:0].rename(result_name)
                else:
                    return other[:0].rename(result_name)

            return Index([], dtype=dtype, name=result_name)

        elif not self._should_compare(other):
            # We can infer that the intersection is empty.
            if isinstance(self, ABCMultiIndex):
                return self[:0].rename(result_name)
            return Index([], name=result_name)

        elif self.dtype != other.dtype:
            dtype = self._find_common_type_compat(other)
            this = self.astype(dtype, copy=False)
            other = other.astype(dtype, copy=False)
            return this.intersection(other, sort=sort)

        result = self._intersection(other, sort=sort)
        return self._wrap_intersection_result(other, result)

    def _intersection(self, other: Index, sort: bool = False):
        """
        intersection specialized to the case with matching dtypes.
        """
        if (
            self.is_monotonic_increasing
            and other.is_monotonic_increasing
            and self._can_use_libjoin
            and other._can_use_libjoin
        ):
            try:
                res_indexer, indexer, _ = self._inner_indexer(other)
            except TypeError:
                # non-comparable; should only be for object dtype
                pass
            else:
                # TODO: algos.unique1d should preserve DTA/TDA
                if is_numeric_dtype(self.dtype):
                    # This is faster, because Index.unique() checks for uniqueness
                    # before calculating the unique values.
                    res = algos.unique1d(res_indexer)
                else:
                    result = self.take(indexer)
                    res = result.drop_duplicates()
                return ensure_wrapped_if_datetimelike(res)

        res_values = self._intersection_via_get_indexer(other, sort=sort)
        res_values = _maybe_try_sort(res_values, sort)
        return res_values

    def _wrap_intersection_result(self, other, result):
        # We will override for MultiIndex to handle empty results
        return self._wrap_setop_result(other, result)

    @final
    def _intersection_via_get_indexer(
        self, other: Index | MultiIndex, sort
    ) -> ArrayLike | MultiIndex:
        """
        Find the intersection of two Indexes using get_indexer.

        Returns
        -------
        np.ndarray or ExtensionArray or MultiIndex
            The returned array will be unique.
        """
        left_unique = self.unique()
        right_unique = other.unique()

        # even though we are unique, we need get_indexer_for for IntervalIndex
        indexer = left_unique.get_indexer_for(right_unique)

        mask = indexer != -1

        taker = indexer.take(mask.nonzero()[0])
        if sort is False:
            # sort bc we want the elements in the same order they are in self
            # unnecessary in the case with sort=None bc we will sort later
            taker = np.sort(taker)

        result: MultiIndex | ExtensionArray | np.ndarray
        if isinstance(left_unique, ABCMultiIndex):
            result = left_unique.take(taker)
        else:
            result = left_unique.take(taker)._values
        return result

    @final
    def difference(self, other, sort=None):
        """
        Return a new Index with elements of index not in `other`.

        This is the set difference of two Index objects.

        Parameters
        ----------
        other : Index or array-like
        sort : bool or None, default None
            Whether to sort the resulting index. By default, the
            values are attempted to be sorted, but any TypeError from
            incomparable elements is caught by pandas.

            * None : Attempt to sort the result, but catch any TypeErrors
              from comparing incomparable elements.
            * False : Do not sort the result.
            * True : Sort the result (which may raise TypeError).

        Returns
        -------
        Index

        Examples
        --------
        >>> idx1 = pd.Index([2, 1, 3, 4])
        >>> idx2 = pd.Index([3, 4, 5, 6])
        >>> idx1.difference(idx2)
        Index([1, 2], dtype='int64')
        >>> idx1.difference(idx2, sort=False)
        Index([2, 1], dtype='int64')
        """
        self._validate_sort_keyword(sort)
        self._assert_can_do_setop(other)
        other, result_name = self._convert_can_do_setop(other)

        # Note: we do NOT call _dti_setop_align_tzs here, as there
        #  is no requirement that .difference be commutative, so it does
        #  not cast to object.

        if self.equals(other):
            # Note: we do not (yet) sort even if sort=None GH#24959
            return self[:0].rename(result_name)

        if len(other) == 0:
            # Note: we do not (yet) sort even if sort=None GH#24959
            result = self.unique().rename(result_name)
            if sort is True:
                return result.sort_values()
            return result

        if not self._should_compare(other):
            # Nothing matches -> difference is everything
            result = self.unique().rename(result_name)
            if sort is True:
                return result.sort_values()
            return result

        result = self._difference(other, sort=sort)
        return self._wrap_difference_result(other, result)

    def _difference(self, other, sort):
        # overridden by RangeIndex
        this = self
        if isinstance(self, ABCCategoricalIndex) and self.hasnans and other.hasnans:
            this = this.dropna()
        other = other.unique()
        the_diff = this[other.get_indexer_for(this) == -1]
        the_diff = the_diff if this.is_unique else the_diff.unique()
        the_diff = _maybe_try_sort(the_diff, sort)
        return the_diff

    def _wrap_difference_result(self, other, result):
        # We will override for MultiIndex to handle empty results
        return self._wrap_setop_result(other, result)

    def symmetric_difference(self, other, result_name=None, sort=None):
        """
        Compute the symmetric difference of two Index objects.

        Parameters
        ----------
        other : Index or array-like
        result_name : str
        sort : bool or None, default None
            Whether to sort the resulting index. By default, the
            values are attempted to be sorted, but any TypeError from
            incomparable elements is caught by pandas.

            * None : Attempt to sort the result, but catch any TypeErrors
              from comparing incomparable elements.
            * False : Do not sort the result.
            * True : Sort the result (which may raise TypeError).

        Returns
        -------
        Index

        Notes
        -----
        ``symmetric_difference`` contains elements that appear in either
        ``idx1`` or ``idx2`` but not both. Equivalent to the Index created by
        ``idx1.difference(idx2) | idx2.difference(idx1)`` with duplicates
        dropped.

        Examples
        --------
        >>> idx1 = pd.Index([1, 2, 3, 4])
        >>> idx2 = pd.Index([2, 3, 4, 5])
        >>> idx1.symmetric_difference(idx2)
        Index([1, 5], dtype='int64')
        """
        self._validate_sort_keyword(sort)
        self._assert_can_do_setop(other)
        other, result_name_update = self._convert_can_do_setop(other)
        if result_name is None:
            result_name = result_name_update

        if self.dtype != other.dtype:
            self, other = self._dti_setop_align_tzs(other, "symmetric_difference")

        if not self._should_compare(other):
            return self.union(other, sort=sort).rename(result_name)

        elif self.dtype != other.dtype:
            dtype = self._find_common_type_compat(other)
            this = self.astype(dtype, copy=False)
            that = other.astype(dtype, copy=False)
            return this.symmetric_difference(that, sort=sort).rename(result_name)

        this = self.unique()
        other = other.unique()
        indexer = this.get_indexer_for(other)

        # {this} minus {other}
        common_indexer = indexer.take((indexer != -1).nonzero()[0])
        left_indexer = np.setdiff1d(
            np.arange(this.size), common_indexer, assume_unique=True
        )
        left_diff = this.take(left_indexer)

        # {other} minus {this}
        right_indexer = (indexer == -1).nonzero()[0]
        right_diff = other.take(right_indexer)

        res_values = left_diff.append(right_diff)
        result = _maybe_try_sort(res_values, sort)

        if not self._is_multi:
            return Index(result, name=result_name, dtype=res_values.dtype)
        else:
            left_diff = cast("MultiIndex", left_diff)
            if len(result) == 0:
                # result might be an Index, if other was an Index
                return left_diff.remove_unused_levels().set_names(result_name)
            return result.set_names(result_name)

    @final
    def _assert_can_do_setop(self, other) -> bool:
        if not is_list_like(other):
            raise TypeError("Input must be Index or array-like")
        return True

    def _convert_can_do_setop(self, other) -> tuple[Index, Hashable]:
        if not isinstance(other, Index):
            other = Index(other, name=self.name)
            result_name = self.name
        else:
            result_name = get_op_result_name(self, other)
        return other, result_name

    # --------------------------------------------------------------------
    # Indexing Methods

    def get_loc(self, key):
        """
        Get integer location, slice or boolean mask for requested label.

        Parameters
        ----------
        key : label

        Returns
        -------
        int if unique index, slice if monotonic index, else mask

        Examples
        --------
        >>> unique_index = pd.Index(list('abc'))
        >>> unique_index.get_loc('b')
        1

        >>> monotonic_index = pd.Index(list('abbc'))
        >>> monotonic_index.get_loc('b')
        slice(1, 3, None)

        >>> non_monotonic_index = pd.Index(list('abcb'))
        >>> non_monotonic_index.get_loc('b')
        array([False,  True, False,  True])
        """
        casted_key = self._maybe_cast_indexer(key)
        try:
            return self._engine.get_loc(casted_key)
        except KeyError as err:
            if isinstance(casted_key, slice) or (
                isinstance(casted_key, abc.Iterable)
                and any(isinstance(x, slice) for x in casted_key)
            ):
                raise InvalidIndexError(key)
            raise KeyError(key) from err
        except TypeError:
            # If we have a listlike key, _check_indexing_error will raise
            #  InvalidIndexError. Otherwise we fall through and re-raise
            #  the TypeError.
            self._check_indexing_error(key)
            raise

    @final
    def get_indexer(
        self,
        target,
        method: ReindexMethod | None = None,
        limit: int | None = None,
        tolerance=None,
    ) -> npt.NDArray[np.intp]:
        """
        Compute indexer and mask for new index given the current index.

        The indexer should be then used as an input to ndarray.take to align the
        current data to the new index.

        Parameters
        ----------
        target : Index
        method : {None, 'pad'/'ffill', 'backfill'/'bfill', 'nearest'}, optional
            * default: exact matches only.
            * pad / ffill: find the PREVIOUS index value if no exact match.
            * backfill / bfill: use NEXT index value if no exact match
            * nearest: use the NEAREST index value if no exact match. Tied
              distances are broken by preferring the larger index value.
        limit : int, optional
            Maximum number of consecutive labels in ``target`` to match for
            inexact matches.
        tolerance : optional
            Maximum distance between original and new labels for inexact
            matches. The values of the index at the matching locations must
            satisfy the equation ``abs(index[indexer] - target) <= tolerance``.

            Tolerance may be a scalar value, which applies the same tolerance
            to all values, or list-like, which applies variable tolerance per
            element. List-like includes list, tuple, array, Series, and must be
            the same size as the index and its dtype must exactly match the
            index's type.

        Returns
        -------
        np.ndarray[np.intp]
            Integers from 0 to n - 1 indicating that the index at these
            positions matches the corresponding target values. Missing values
            in the target are marked by -1.

        Notes
        -----
        Returns -1 for unmatched values, for further explanation see the
        example below.

        Examples
        --------
        >>> index = pd.Index(['c', 'a', 'b'])
        >>> index.get_indexer(['a', 'b', 'x'])
        array([ 1,  2, -1])

        Notice that the return value is an array of locations in ``index``
        and ``x`` is marked by -1, as it is not in ``index``.
        """
        method = clean_reindex_fill_method(method)
        orig_target = target
        target = self._maybe_cast_listlike_indexer(target)

        self._check_indexing_method(method, limit, tolerance)

        if not self._index_as_unique:
            raise InvalidIndexError(self._requires_unique_msg)

        if len(target) == 0:
            return np.array([], dtype=np.intp)

        if not self._should_compare(target) and not self._should_partial_index(target):
            # IntervalIndex get special treatment bc numeric scalars can be
            #  matched to Interval scalars
            return self._get_indexer_non_comparable(target, method=method, unique=True)

        if isinstance(self.dtype, CategoricalDtype):
            # _maybe_cast_listlike_indexer ensures target has our dtype
            #  (could improve perf by doing _should_compare check earlier?)
            assert self.dtype == target.dtype

            indexer = self._engine.get_indexer(target.codes)
            if self.hasnans and target.hasnans:
                # After _maybe_cast_listlike_indexer, target elements which do not
                # belong to some category are changed to NaNs
                # Mask to track actual NaN values compared to inserted NaN values
                # GH#45361
                target_nans = isna(orig_target)
                loc = self.get_loc(np.nan)
                mask = target.isna()
                indexer[target_nans] = loc
                indexer[mask & ~target_nans] = -1
            return indexer

        if isinstance(target.dtype, CategoricalDtype):
            # potential fastpath
            # get an indexer for unique categories then propagate to codes via take_nd
            # get_indexer instead of _get_indexer needed for MultiIndex cases
            #  e.g. test_append_different_columns_types
            categories_indexer = self.get_indexer(target.categories)

            indexer = algos.take_nd(categories_indexer, target.codes, fill_value=-1)

            if (not self._is_multi and self.hasnans) and target.hasnans:
                # Exclude MultiIndex because hasnans raises NotImplementedError
                # we should only get here if we are unique, so loc is an integer
                # GH#41934
                loc = self.get_loc(np.nan)
                mask = target.isna()
                indexer[mask] = loc

            return ensure_platform_int(indexer)

        pself, ptarget = self._maybe_downcast_for_indexing(target)
        if pself is not self or ptarget is not target:
            return pself.get_indexer(
                ptarget, method=method, limit=limit, tolerance=tolerance
            )

        if self.dtype == target.dtype and self.equals(target):
            # Only call equals if we have same dtype to avoid inference/casting
            return np.arange(len(target), dtype=np.intp)

        if self.dtype != target.dtype and not self._should_partial_index(target):
            # _should_partial_index e.g. IntervalIndex with numeric scalars
            #  that can be matched to Interval scalars.
            dtype = self._find_common_type_compat(target)

            this = self.astype(dtype, copy=False)
            target = target.astype(dtype, copy=False)
            return this._get_indexer(
                target, method=method, limit=limit, tolerance=tolerance
            )

        return self._get_indexer(target, method, limit, tolerance)

    def _get_indexer(
        self,
        target: Index,
        method: str_t | None = None,
        limit: int | None = None,
        tolerance=None,
    ) -> npt.NDArray[np.intp]:
        if tolerance is not None:
            tolerance = self._convert_tolerance(tolerance, target)

        if method in ["pad", "backfill"]:
            indexer = self._get_fill_indexer(target, method, limit, tolerance)
        elif method == "nearest":
            indexer = self._get_nearest_indexer(target, limit, tolerance)
        else:
            if target._is_multi and self._is_multi:
                engine = self._engine
                # error: Item "IndexEngine" of "Union[IndexEngine, ExtensionEngine]"
                # has no attribute "_extract_level_codes"
                tgt_values = engine._extract_level_codes(  # type: ignore[union-attr]
                    target
                )
            else:
                tgt_values = target._get_engine_target()

            indexer = self._engine.get_indexer(tgt_values)

        return ensure_platform_int(indexer)

    @final
    def _should_partial_index(self, target: Index) -> bool:
        """
        Should we attempt partial-matching indexing?
        """
        if isinstance(self.dtype, IntervalDtype):
            if isinstance(target.dtype, IntervalDtype):
                return False
            # "Index" has no attribute "left"
            return self.left._should_compare(target)  # type: ignore[attr-defined]
        return False

    @final
    def _check_indexing_method(
        self,
        method: str_t | None,
        limit: int | None = None,
        tolerance=None,
    ) -> None:
        """
        Raise if we have a get_indexer `method` that is not supported or valid.
        """
        if method not in [None, "bfill", "backfill", "pad", "ffill", "nearest"]:
            # in practice the clean_reindex_fill_method call would raise
            #  before we get here
            raise ValueError("Invalid fill method")  # pragma: no cover

        if self._is_multi:
            if method == "nearest":
                raise NotImplementedError(
                    "method='nearest' not implemented yet "
                    "for MultiIndex; see GitHub issue 9365"
                )
            if method in ("pad", "backfill"):
                if tolerance is not None:
                    raise NotImplementedError(
                        "tolerance not implemented yet for MultiIndex"
                    )

        if isinstance(self.dtype, (IntervalDtype, CategoricalDtype)):
            # GH#37871 for now this is only for IntervalIndex and CategoricalIndex
            if method is not None:
                raise NotImplementedError(
                    f"method {method} not yet implemented for {type(self).__name__}"
                )

        if method is None:
            if tolerance is not None:
                raise ValueError(
                    "tolerance argument only valid if doing pad, "
                    "backfill or nearest reindexing"
                )
            if limit is not None:
                raise ValueError(
                    "limit argument only valid if doing pad, "
                    "backfill or nearest reindexing"
                )

    def _convert_tolerance(self, tolerance, target: np.ndarray | Index) -> np.ndarray:
        # override this method on subclasses
        tolerance = np.asarray(tolerance)
        if target.size != tolerance.size and tolerance.size > 1:
            raise ValueError("list-like tolerance size must match target index size")
        elif is_numeric_dtype(self) and not np.issubdtype(tolerance.dtype, np.number):
            if tolerance.ndim > 0:
                raise ValueError(
                    f"tolerance argument for {type(self).__name__} with dtype "
                    f"{self.dtype} must contain numeric elements if it is list type"
                )

            raise ValueError(
                f"tolerance argument for {type(self).__name__} with dtype {self.dtype} "
                f"must be numeric if it is a scalar: {repr(tolerance)}"
            )
        return tolerance

    @final
    def _get_fill_indexer(
        self, target: Index, method: str_t, limit: int | None = None, tolerance=None
    ) -> npt.NDArray[np.intp]:
        if self._is_multi:
            if not (self.is_monotonic_increasing or self.is_monotonic_decreasing):
                raise ValueError("index must be monotonic increasing or decreasing")
            encoded = self.append(target)._engine.values  # type: ignore[union-attr]
            self_encoded = Index(encoded[: len(self)])
            target_encoded = Index(encoded[len(self) :])
            return self_encoded._get_fill_indexer(
                target_encoded, method, limit, tolerance
            )

        if self.is_monotonic_increasing and target.is_monotonic_increasing:
            target_values = target._get_engine_target()
            own_values = self._get_engine_target()
            if not isinstance(target_values, np.ndarray) or not isinstance(
                own_values, np.ndarray
            ):
                raise NotImplementedError

            if method == "pad":
                indexer = libalgos.pad(own_values, target_values, limit=limit)
            else:
                # i.e. "backfill"
                indexer = libalgos.backfill(own_values, target_values, limit=limit)
        else:
            indexer = self._get_fill_indexer_searchsorted(target, method, limit)
        if tolerance is not None and len(self):
            indexer = self._filter_indexer_tolerance(target, indexer, tolerance)
        return indexer

    @final
    def _get_fill_indexer_searchsorted(
        self, target: Index, method: str_t, limit: int | None = None
    ) -> npt.NDArray[np.intp]:
        """
        Fallback pad/backfill get_indexer that works for monotonic decreasing
        indexes and non-monotonic targets.
        """
        if limit is not None:
            raise ValueError(
                f"limit argument for {repr(method)} method only well-defined "
                "if index and target are monotonic"
            )

        side: Literal["left", "right"] = "left" if method == "pad" else "right"

        # find exact matches first (this simplifies the algorithm)
        indexer = self.get_indexer(target)
        nonexact = indexer == -1
        indexer[nonexact] = self._searchsorted_monotonic(target[nonexact], side)
        if side == "left":
            # searchsorted returns "indices into a sorted array such that,
            # if the corresponding elements in v were inserted before the
            # indices, the order of a would be preserved".
            # Thus, we need to subtract 1 to find values to the left.
            indexer[nonexact] -= 1
            # This also mapped not found values (values of 0 from
            # np.searchsorted) to -1, which conveniently is also our
            # sentinel for missing values
        else:
            # Mark indices to the right of the largest value as not found
            indexer[indexer == len(self)] = -1
        return indexer

    @final
    def _get_nearest_indexer(
        self, target: Index, limit: int | None, tolerance
    ) -> npt.NDArray[np.intp]:
        """
        Get the indexer for the nearest index labels; requires an index with
        values that can be subtracted from each other (e.g., not strings or
        tuples).
        """
        if not len(self):
            return self._get_fill_indexer(target, "pad")

        left_indexer = self.get_indexer(target, "pad", limit=limit)
        right_indexer = self.get_indexer(target, "backfill", limit=limit)

        left_distances = self._difference_compat(target, left_indexer)
        right_distances = self._difference_compat(target, right_indexer)

        op = operator.lt if self.is_monotonic_increasing else operator.le
        indexer = np.where(
            # error: Argument 1&2 has incompatible type "Union[ExtensionArray,
            # ndarray[Any, Any]]"; expected "Union[SupportsDunderLE,
            # SupportsDunderGE, SupportsDunderGT, SupportsDunderLT]"
            op(left_distances, right_distances)  # type: ignore[arg-type]
            | (right_indexer == -1),
            left_indexer,
            right_indexer,
        )
        if tolerance is not None:
            indexer = self._filter_indexer_tolerance(target, indexer, tolerance)
        return indexer

    @final
    def _filter_indexer_tolerance(
        self,
        target: Index,
        indexer: npt.NDArray[np.intp],
        tolerance,
    ) -> npt.NDArray[np.intp]:
        distance = self._difference_compat(target, indexer)

        return np.where(distance <= tolerance, indexer, -1)

    @final
    def _difference_compat(
        self, target: Index, indexer: npt.NDArray[np.intp]
    ) -> ArrayLike:
        # Compatibility for PeriodArray, for which __sub__ returns an ndarray[object]
        #  of DateOffset objects, which do not support __abs__ (and would be slow
        #  if they did)

        if isinstance(self.dtype, PeriodDtype):
            # Note: we only get here with matching dtypes
            own_values = cast("PeriodArray", self._data)._ndarray
            target_values = cast("PeriodArray", target._data)._ndarray
            diff = own_values[indexer] - target_values
        else:
            # error: Unsupported left operand type for - ("ExtensionArray")
            diff = self._values[indexer] - target._values  # type: ignore[operator]
        return abs(diff)

    # --------------------------------------------------------------------
    # Indexer Conversion Methods

    @final
    def _validate_positional_slice(self, key: slice) -> None:
        """
        For positional indexing, a slice must have either int or None
        for each of start, stop, and step.
        """
        self._validate_indexer("positional", key.start, "iloc")
        self._validate_indexer("positional", key.stop, "iloc")
        self._validate_indexer("positional", key.step, "iloc")

    def _convert_slice_indexer(self, key: slice, kind: Literal["loc", "getitem"]):
        """
        Convert a slice indexer.

        By definition, these are labels unless 'iloc' is passed in.
        Floats are not allowed as the start, step, or stop of the slice.

        Parameters
        ----------
        key : label of the slice bound
        kind : {'loc', 'getitem'}
        """

        # potentially cast the bounds to integers
        start, stop, step = key.start, key.stop, key.step

        # figure out if this is a positional indexer
        is_index_slice = is_valid_positional_slice(key)

        # TODO(GH#50617): once Series.__[gs]etitem__ is removed we should be able
        #  to simplify this.
        if lib.is_np_dtype(self.dtype, "f"):
            # We always treat __getitem__ slicing as label-based
            # translate to locations
            if kind == "getitem" and is_index_slice and not start == stop and step != 0:
                # exclude step=0 from the warning because it will raise anyway
                # start/stop both None e.g. [:] or [::-1] won't change.
                # exclude start==stop since it will be empty either way, or
                # will be [:] or [::-1] which won't change
                warnings.warn(
                    # GH#49612
                    "The behavior of obj[i:j] with a float-dtype index is "
                    "deprecated. In a future version, this will be treated as "
                    "positional instead of label-based. For label-based slicing, "
                    "use obj.loc[i:j] instead",
                    FutureWarning,
                    stacklevel=find_stack_level(),
                )
            return self.slice_indexer(start, stop, step)

        if kind == "getitem":
            # called from the getitem slicers, validate that we are in fact integers
            if is_index_slice:
                # In this case the _validate_indexer checks below are redundant
                return key
            elif self.dtype.kind in "iu":
                # Note: these checks are redundant if we know is_index_slice
                self._validate_indexer("slice", key.start, "getitem")
                self._validate_indexer("slice", key.stop, "getitem")
                self._validate_indexer("slice", key.step, "getitem")
                return key

        # convert the slice to an indexer here; checking that the user didn't
        #  pass a positional slice to loc
        is_positional = is_index_slice and self._should_fallback_to_positional

        # if we are mixed and have integers
        if is_positional:
            try:
                # Validate start & stop
                if start is not None:
                    self.get_loc(start)
                if stop is not None:
                    self.get_loc(stop)
                is_positional = False
            except KeyError:
                pass

        if com.is_null_slice(key):
            # It doesn't matter if we are positional or label based
            indexer = key
        elif is_positional:
            if kind == "loc":
                # GH#16121, GH#24612, GH#31810
                raise TypeError(
                    "Slicing a positional slice with .loc is not allowed, "
                    "Use .loc with labels or .iloc with positions instead.",
                )
            indexer = key
        else:
            indexer = self.slice_indexer(start, stop, step)

        return indexer

    @final
    def _raise_invalid_indexer(
        self,
        form: Literal["slice", "positional"],
        key,
        reraise: lib.NoDefault | None | Exception = lib.no_default,
    ) -> None:
        """
        Raise consistent invalid indexer message.
        """
        msg = (
            f"cannot do {form} indexing on {type(self).__name__} with these "
            f"indexers [{key}] of type {type(key).__name__}"
        )
        if reraise is not lib.no_default:
            raise TypeError(msg) from reraise
        raise TypeError(msg)

    # --------------------------------------------------------------------
    # Reindex Methods

    @final
    def _validate_can_reindex(self, indexer: np.ndarray) -> None:
        """
        Check if we are allowing reindexing with this particular indexer.

        Parameters
        ----------
        indexer : an integer ndarray

        Raises
        ------
        ValueError if its a duplicate axis
        """
        # trying to reindex on an axis with duplicates
        if not self._index_as_unique and len(indexer):
            raise ValueError("cannot reindex on an axis with duplicate labels")

    def reindex(
        self,
        target,
        method: ReindexMethod | None = None,
        level=None,
        limit: int | None = None,
        tolerance: float | None = None,
    ) -> tuple[Index, npt.NDArray[np.intp] | None]:
        """
        Create index with target's values.

        Parameters
        ----------
        target : an iterable
        method : {None, 'pad'/'ffill', 'backfill'/'bfill', 'nearest'}, optional
            * default: exact matches only.
            * pad / ffill: find the PREVIOUS index value if no exact match.
            * backfill / bfill: use NEXT index value if no exact match
            * nearest: use the NEAREST index value if no exact match. Tied
              distances are broken by preferring the larger index value.
        level : int, optional
            Level of multiindex.
        limit : int, optional
            Maximum number of consecutive labels in ``target`` to match for
            inexact matches.
        tolerance : int or float, optional
            Maximum distance between original and new labels for inexact
            matches. The values of the index at the matching locations must
            satisfy the equation ``abs(index[indexer] - target) <= tolerance``.

            Tolerance may be a scalar value, which applies the same tolerance
            to all values, or list-like, which applies variable tolerance per
            element. List-like includes list, tuple, array, Series, and must be
            the same size as the index and its dtype must exactly match the
            index's type.

        Returns
        -------
        new_index : pd.Index
            Resulting index.
        indexer : np.ndarray[np.intp] or None
            Indices of output values in original index.

        Raises
        ------
        TypeError
            If ``method`` passed along with ``level``.
        ValueError
            If non-unique multi-index
        ValueError
            If non-unique index and ``method`` or ``limit`` passed.

        See Also
        --------
        Series.reindex : Conform Series to new index with optional filling logic.
        DataFrame.reindex : Conform DataFrame to new index with optional filling logic.

        Examples
        --------
        >>> idx = pd.Index(['car', 'bike', 'train', 'tractor'])
        >>> idx
        Index(['car', 'bike', 'train', 'tractor'], dtype='object')
        >>> idx.reindex(['car', 'bike'])
        (Index(['car', 'bike'], dtype='object'), array([0, 1]))
        """
        # GH6552: preserve names when reindexing to non-named target
        # (i.e. neither Index nor Series).
        preserve_names = not hasattr(target, "name")

        # GH7774: preserve dtype/tz if target is empty and not an Index.
        target = ensure_has_len(target)  # target may be an iterator

        if not isinstance(target, Index) and len(target) == 0:
            if level is not None and self._is_multi:
                # "Index" has no attribute "levels"; maybe "nlevels"?
                idx = self.levels[level]  # type: ignore[attr-defined]
            else:
                idx = self
            target = idx[:0]
        else:
            target = ensure_index(target)

        if level is not None and (
            isinstance(self, ABCMultiIndex) or isinstance(target, ABCMultiIndex)
        ):
            if method is not None:
                raise TypeError("Fill method not supported if level passed")

            # TODO: tests where passing `keep_order=not self._is_multi`
            #  makes a difference for non-MultiIndex case
            target, indexer, _ = self._join_level(
                target, level, how="right", keep_order=not self._is_multi
            )

        else:
            if self.equals(target):
                indexer = None
            else:
                if self._index_as_unique:
                    indexer = self.get_indexer(
                        target, method=method, limit=limit, tolerance=tolerance
                    )
                elif self._is_multi:
                    raise ValueError("cannot handle a non-unique multi-index!")
                elif not self.is_unique:
                    # GH#42568
                    raise ValueError("cannot reindex on an axis with duplicate labels")
                else:
                    indexer, _ = self.get_indexer_non_unique(target)

        target = self._wrap_reindex_result(target, indexer, preserve_names)
        return target, indexer

    def _wrap_reindex_result(self, target, indexer, preserve_names: bool):
        target = self._maybe_preserve_names(target, preserve_names)
        return target

    def _maybe_preserve_names(self, target: Index, preserve_names: bool):
        if preserve_names and target.nlevels == 1 and target.name != self.name:
            target = target.copy(deep=False)
            target.name = self.name
        return target

    @final
    def _reindex_non_unique(
        self, target: Index
    ) -> tuple[Index, npt.NDArray[np.intp], npt.NDArray[np.intp] | None]:
        """
        Create a new index with target's values (move/add/delete values as
        necessary) use with non-unique Index and a possibly non-unique target.

        Parameters
        ----------
        target : an iterable

        Returns
        -------
        new_index : pd.Index
            Resulting index.
        indexer : np.ndarray[np.intp]
            Indices of output values in original index.
        new_indexer : np.ndarray[np.intp] or None

        """
        target = ensure_index(target)
        if len(target) == 0:
            # GH#13691
            return self[:0], np.array([], dtype=np.intp), None

        indexer, missing = self.get_indexer_non_unique(target)
        check = indexer != -1
        new_labels: Index | np.ndarray = self.take(indexer[check])
        new_indexer = None

        if len(missing):
            length = np.arange(len(indexer), dtype=np.intp)

            missing = ensure_platform_int(missing)
            missing_labels = target.take(missing)
            missing_indexer = length[~check]
            cur_labels = self.take(indexer[check]).values
            cur_indexer = length[check]

            # Index constructor below will do inference
            new_labels = np.empty((len(indexer),), dtype=object)
            new_labels[cur_indexer] = cur_labels
            new_labels[missing_indexer] = missing_labels

            # GH#38906
            if not len(self):
                new_indexer = np.arange(0, dtype=np.intp)

            # a unique indexer
            elif target.is_unique:
                # see GH5553, make sure we use the right indexer
                new_indexer = np.arange(len(indexer), dtype=np.intp)
                new_indexer[cur_indexer] = np.arange(len(cur_labels))
                new_indexer[missing_indexer] = -1

            # we have a non_unique selector, need to use the original
            # indexer here
            else:
                # need to retake to have the same size as the indexer
                indexer[~check] = -1

                # reset the new indexer to account for the new size
                new_indexer = np.arange(len(self.take(indexer)), dtype=np.intp)
                new_indexer[~check] = -1

        if not isinstance(self, ABCMultiIndex):
            new_index = Index(new_labels, name=self.name)
        else:
            new_index = type(self).from_tuples(new_labels, names=self.names)
        return new_index, indexer, new_indexer

    # --------------------------------------------------------------------
    # Join Methods

    @overload
    def join(
        self,
        other: Index,
        *,
        how: JoinHow = ...,
        level: Level = ...,
        return_indexers: Literal[True],
        sort: bool = ...,
    ) -> tuple[Index, npt.NDArray[np.intp] | None, npt.NDArray[np.intp] | None]:
        ...

    @overload
    def join(
        self,
        other: Index,
        *,
        how: JoinHow = ...,
        level: Level = ...,
        return_indexers: Literal[False] = ...,
        sort: bool = ...,
    ) -> Index:
        ...

    @overload
    def join(
        self,
        other: Index,
        *,
        how: JoinHow = ...,
        level: Level = ...,
        return_indexers: bool = ...,
        sort: bool = ...,
    ) -> Index | tuple[Index, npt.NDArray[np.intp] | None, npt.NDArray[np.intp] | None]:
        ...

    @final
    @_maybe_return_indexers
    def join(
        self,
        other: Index,
        *,
        how: JoinHow = "left",
        level: Level | None = None,
        return_indexers: bool = False,
        sort: bool = False,
    ) -> Index | tuple[Index, npt.NDArray[np.intp] | None, npt.NDArray[np.intp] | None]:
        """
        Compute join_index and indexers to conform data structures to the new index.

        Parameters
        ----------
        other : Index
        how : {'left', 'right', 'inner', 'outer'}
        level : int or level name, default None
        return_indexers : bool, default False
        sort : bool, default False
            Sort the join keys lexicographically in the result Index. If False,
            the order of the join keys depends on the join type (how keyword).

        Returns
        -------
        join_index, (left_indexer, right_indexer)

        Examples
        --------
        >>> idx1 = pd.Index([1, 2, 3])
        >>> idx2 = pd.Index([4, 5, 6])
        >>> idx1.join(idx2, how='outer')
        Index([1, 2, 3, 4, 5, 6], dtype='int64')
        """
        other = ensure_index(other)
        sort = sort or how == "outer"

        if isinstance(self, ABCDatetimeIndex) and isinstance(other, ABCDatetimeIndex):
            if (self.tz is None) ^ (other.tz is None):
                # Raise instead of casting to object below.
                raise TypeError("Cannot join tz-naive with tz-aware DatetimeIndex")

        if not self._is_multi and not other._is_multi:
            # We have specific handling for MultiIndex below
            pself, pother = self._maybe_downcast_for_indexing(other)
            if pself is not self or pother is not other:
                return pself.join(
                    pother, how=how, level=level, return_indexers=True, sort=sort
                )

        # try to figure out the join level
        # GH3662
        if level is None and (self._is_multi or other._is_multi):
            # have the same levels/names so a simple join
            if self.names == other.names:
                pass
            else:
                return self._join_multi(other, how=how)

        # join on the level
        if level is not None and (self._is_multi or other._is_multi):
            return self._join_level(other, level, how=how)

        if len(self) == 0 or len(other) == 0:
            try:
                return self._join_empty(other, how, sort)
            except TypeError:
                # object dtype; non-comparable objects
                pass

        if self.dtype != other.dtype:
            dtype = self._find_common_type_compat(other)
            this = self.astype(dtype, copy=False)
            other = other.astype(dtype, copy=False)
            return this.join(other, how=how, return_indexers=True)
        elif (
            isinstance(self, ABCCategoricalIndex)
            and isinstance(other, ABCCategoricalIndex)
            and not self.ordered
            and not self.categories.equals(other.categories)
        ):
            # dtypes are "equal" but categories are in different order
            other = Index(other._values.reorder_categories(self.categories))

        _validate_join_method(how)

        if (
            self.is_monotonic_increasing
            and other.is_monotonic_increasing
            and self._can_use_libjoin
            and other._can_use_libjoin
            and (self.is_unique or other.is_unique)
        ):
            try:
                return self._join_monotonic(other, how=how)
            except TypeError:
                # object dtype; non-comparable objects
                pass
        elif not self.is_unique or not other.is_unique:
            return self._join_non_unique(other, how=how, sort=sort)

        return self._join_via_get_indexer(other, how, sort)

    @final
    def _join_empty(
        self, other: Index, how: JoinHow, sort: bool
    ) -> tuple[Index, npt.NDArray[np.intp] | None, npt.NDArray[np.intp] | None]:
        assert len(self) == 0 or len(other) == 0
        _validate_join_method(how)

        lidx: np.ndarray | None
        ridx: np.ndarray | None

        if len(other):
            how = cast(JoinHow, {"left": "right", "right": "left"}.get(how, how))
            join_index, ridx, lidx = other._join_empty(self, how, sort)
        elif how in ["left", "outer"]:
            if sort and not self.is_monotonic_increasing:
                lidx = self.argsort()
                join_index = self.take(lidx)
            else:
                lidx = None
                join_index = self._view()
            ridx = np.broadcast_to(np.intp(-1), len(join_index))
        else:
            join_index = other._view()
            lidx = np.array([], dtype=np.intp)
            ridx = None
        return join_index, lidx, ridx

    @final
    def _join_via_get_indexer(
        self, other: Index, how: JoinHow, sort: bool
    ) -> tuple[Index, npt.NDArray[np.intp] | None, npt.NDArray[np.intp] | None]:
        # Fallback if we do not have any fastpaths available based on
        #  uniqueness/monotonicity

        # Note: at this point we have checked matching dtypes

        if how == "left":
            join_index = self.sort_values() if sort else self
        elif how == "right":
            join_index = other.sort_values() if sort else other
        elif how == "inner":
            join_index = self.intersection(other, sort=sort)
        elif how == "outer":
            try:
                join_index = self.union(other, sort=sort)
            except TypeError:
                join_index = self.union(other)
                try:
                    join_index = _maybe_try_sort(join_index, sort)
                except TypeError:
                    pass

        if join_index is self:
            lindexer = None
        else:
            lindexer = self.get_indexer_for(join_index)
        if join_index is other:
            rindexer = None
        else:
            rindexer = other.get_indexer_for(join_index)
        return join_index, lindexer, rindexer

    @final
    def _join_multi(self, other: Index, how: JoinHow):
        from pandas.core.indexes.multi import MultiIndex
        from pandas.core.reshape.merge import restore_dropped_levels_multijoin

        # figure out join names
        self_names_list = list(com.not_none(*self.names))
        other_names_list = list(com.not_none(*other.names))
        self_names_order = self_names_list.index
        other_names_order = other_names_list.index
        self_names = set(self_names_list)
        other_names = set(other_names_list)
        overlap = self_names & other_names

        # need at least 1 in common
        if not overlap:
            raise ValueError("cannot join with no overlapping index names")

        if isinstance(self, MultiIndex) and isinstance(other, MultiIndex):
            # Drop the non-matching levels from left and right respectively
            ldrop_names = sorted(self_names - overlap, key=self_names_order)
            rdrop_names = sorted(other_names - overlap, key=other_names_order)

            # if only the order differs
            if not len(ldrop_names + rdrop_names):
                self_jnlevels = self
                other_jnlevels = other.reorder_levels(self.names)
            else:
                self_jnlevels = self.droplevel(ldrop_names)
                other_jnlevels = other.droplevel(rdrop_names)

            # Join left and right
            # Join on same leveled multi-index frames is supported
            join_idx, lidx, ridx = self_jnlevels.join(
                other_jnlevels, how=how, return_indexers=True
            )

            # Restore the dropped levels
            # Returned index level order is
            # common levels, ldrop_names, rdrop_names
            dropped_names = ldrop_names + rdrop_names

            # error: Argument 5/6 to "restore_dropped_levels_multijoin" has
            # incompatible type "Optional[ndarray[Any, dtype[signedinteger[Any
            # ]]]]"; expected "ndarray[Any, dtype[signedinteger[Any]]]"
            levels, codes, names = restore_dropped_levels_multijoin(
                self,
                other,
                dropped_names,
                join_idx,
                lidx,  # type: ignore[arg-type]
                ridx,  # type: ignore[arg-type]
            )

            # Re-create the multi-index
            multi_join_idx = MultiIndex(
                levels=levels, codes=codes, names=names, verify_integrity=False
            )

            multi_join_idx = multi_join_idx.remove_unused_levels()

            # maintain the order of the index levels
            if how == "right":
                level_order = other_names_list + ldrop_names
            else:
                level_order = self_names_list + rdrop_names
            multi_join_idx = multi_join_idx.reorder_levels(level_order)

            return multi_join_idx, lidx, ridx

        jl = next(iter(overlap))

        # Case where only one index is multi
        # make the indices into mi's that match
        flip_order = False
        if isinstance(self, MultiIndex):
            self, other = other, self
            flip_order = True
            # flip if join method is right or left
            flip: dict[JoinHow, JoinHow] = {"right": "left", "left": "right"}
            how = flip.get(how, how)

        level = other.names.index(jl)
        result = self._join_level(other, level, how=how)

        if flip_order:
            return result[0], result[2], result[1]
        return result

    @final
    def _join_non_unique(
        self, other: Index, how: JoinHow = "left", sort: bool = False
    ) -> tuple[Index, npt.NDArray[np.intp], npt.NDArray[np.intp]]:
        from pandas.core.reshape.merge import get_join_indexers_non_unique

        # We only get here if dtypes match
        assert self.dtype == other.dtype

        left_idx, right_idx = get_join_indexers_non_unique(
            self._values, other._values, how=how, sort=sort
        )
        mask = left_idx == -1

        join_idx = self.take(left_idx)
        right = other.take(right_idx)
        join_index = join_idx.putmask(mask, right)
        if isinstance(join_index, ABCMultiIndex) and how == "outer":
            # test_join_index_levels
            join_index = join_index._sort_levels_monotonic()
        return join_index, left_idx, right_idx

    @final
    def _join_level(
        self, other: Index, level, how: JoinHow = "left", keep_order: bool = True
    ) -> tuple[MultiIndex, npt.NDArray[np.intp] | None, npt.NDArray[np.intp] | None]:
        """
        The join method *only* affects the level of the resulting
        MultiIndex. Otherwise it just exactly aligns the Index data to the
        labels of the level in the MultiIndex.

        If ```keep_order == True```, the order of the data indexed by the
        MultiIndex will not be changed; otherwise, it will tie out
        with `other`.
        """
        from pandas.core.indexes.multi import MultiIndex

        def _get_leaf_sorter(labels: list[np.ndarray]) -> npt.NDArray[np.intp]:
            """
            Returns sorter for the inner most level while preserving the
            order of higher levels.

            Parameters
            ----------
            labels : list[np.ndarray]
                Each ndarray has signed integer dtype, not necessarily identical.

            Returns
            -------
            np.ndarray[np.intp]
            """
            if labels[0].size == 0:
                return np.empty(0, dtype=np.intp)

            if len(labels) == 1:
                return get_group_index_sorter(ensure_platform_int(labels[0]))

            # find indexers of beginning of each set of
            # same-key labels w.r.t all but last level
            tic = labels[0][:-1] != labels[0][1:]
            for lab in labels[1:-1]:
                tic |= lab[:-1] != lab[1:]

            starts = np.hstack(([True], tic, [True])).nonzero()[0]
            lab = ensure_int64(labels[-1])
            return lib.get_level_sorter(lab, ensure_platform_int(starts))

        if isinstance(self, MultiIndex) and isinstance(other, MultiIndex):
            raise TypeError("Join on level between two MultiIndex objects is ambiguous")

        left, right = self, other

        flip_order = not isinstance(self, MultiIndex)
        if flip_order:
            left, right = right, left
            flip: dict[JoinHow, JoinHow] = {"right": "left", "left": "right"}
            how = flip.get(how, how)

        assert isinstance(left, MultiIndex)

        level = left._get_level_number(level)
        old_level = left.levels[level]

        if not right.is_unique:
            raise NotImplementedError(
                "Index._join_level on non-unique index is not implemented"
            )

        new_level, left_lev_indexer, right_lev_indexer = old_level.join(
            right, how=how, return_indexers=True
        )

        if left_lev_indexer is None:
            if keep_order or len(left) == 0:
                left_indexer = None
                join_index = left
            else:  # sort the leaves
                left_indexer = _get_leaf_sorter(left.codes[: level + 1])
                join_index = left[left_indexer]

        else:
            left_lev_indexer = ensure_platform_int(left_lev_indexer)
            rev_indexer = lib.get_reverse_indexer(left_lev_indexer, len(old_level))
            old_codes = left.codes[level]

            taker = old_codes[old_codes != -1]
            new_lev_codes = rev_indexer.take(taker)

            new_codes = list(left.codes)
            new_codes[level] = new_lev_codes

            new_levels = list(left.levels)
            new_levels[level] = new_level

            if keep_order:  # just drop missing values. o.w. keep order
                left_indexer = np.arange(len(left), dtype=np.intp)
                left_indexer = cast(np.ndarray, left_indexer)
                mask = new_lev_codes != -1
                if not mask.all():
                    new_codes = [lab[mask] for lab in new_codes]
                    left_indexer = left_indexer[mask]

            else:  # tie out the order with other
                if level == 0:  # outer most level, take the fast route
                    max_new_lev = 0 if len(new_lev_codes) == 0 else new_lev_codes.max()
                    ngroups = 1 + max_new_lev
                    left_indexer, counts = libalgos.groupsort_indexer(
                        new_lev_codes, ngroups
                    )

                    # missing values are placed first; drop them!
                    left_indexer = left_indexer[counts[0] :]
                    new_codes = [lab[left_indexer] for lab in new_codes]

                else:  # sort the leaves
                    mask = new_lev_codes != -1
                    mask_all = mask.all()
                    if not mask_all:
                        new_codes = [lab[mask] for lab in new_codes]

                    left_indexer = _get_leaf_sorter(new_codes[: level + 1])
                    new_codes = [lab[left_indexer] for lab in new_codes]

                    # left_indexers are w.r.t masked frame.
                    # reverse to original frame!
                    if not mask_all:
                        left_indexer = mask.nonzero()[0][left_indexer]

            join_index = MultiIndex(
                levels=new_levels,
                codes=new_codes,
                names=left.names,
                verify_integrity=False,
            )

        if right_lev_indexer is not None:
            right_indexer = right_lev_indexer.take(join_index.codes[level])
        else:
            right_indexer = join_index.codes[level]

        if flip_order:
            left_indexer, right_indexer = right_indexer, left_indexer

        left_indexer = (
            None if left_indexer is None else ensure_platform_int(left_indexer)
        )
        right_indexer = (
            None if right_indexer is None else ensure_platform_int(right_indexer)
        )
        return join_index, left_indexer, right_indexer

    @final
    def _join_monotonic(
        self, other: Index, how: JoinHow = "left"
    ) -> tuple[Index, npt.NDArray[np.intp] | None, npt.NDArray[np.intp] | None]:
        # We only get here with matching dtypes and both monotonic increasing
        assert other.dtype == self.dtype
        assert self._can_use_libjoin and other._can_use_libjoin

        if self.equals(other):
            # This is a convenient place for this check, but its correctness
            #  does not depend on monotonicity, so it could go earlier
            #  in the calling method.
            ret_index = other if how == "right" else self
            return ret_index, None, None

        ridx: npt.NDArray[np.intp] | None
        lidx: npt.NDArray[np.intp] | None

        if self.is_unique and other.is_unique:
            # We can perform much better than the general case
            if how == "left":
                join_index = self
                lidx = None
                ridx = self._left_indexer_unique(other)
            elif how == "right":
                join_index = other
                lidx = other._left_indexer_unique(self)
                ridx = None
            elif how == "inner":
                join_array, lidx, ridx = self._inner_indexer(other)
                join_index = self._wrap_joined_index(join_array, other, lidx, ridx)
            elif how == "outer":
                join_array, lidx, ridx = self._outer_indexer(other)
                join_index = self._wrap_joined_index(join_array, other, lidx, ridx)
        else:
            if how == "left":
                join_array, lidx, ridx = self._left_indexer(other)
            elif how == "right":
                join_array, ridx, lidx = other._left_indexer(self)
            elif how == "inner":
                join_array, lidx, ridx = self._inner_indexer(other)
            elif how == "outer":
                join_array, lidx, ridx = self._outer_indexer(other)

            assert lidx is not None
            assert ridx is not None

            join_index = self._wrap_joined_index(join_array, other, lidx, ridx)

        lidx = None if lidx is None else ensure_platform_int(lidx)
        ridx = None if ridx is None else ensure_platform_int(ridx)
        return join_index, lidx, ridx

    def _wrap_joined_index(
        self,
        joined: ArrayLike,
        other: Self,
        lidx: npt.NDArray[np.intp],
        ridx: npt.NDArray[np.intp],
    ) -> Self:
        assert other.dtype == self.dtype

        if isinstance(self, ABCMultiIndex):
            name = self.names if self.names == other.names else None
            # error: Incompatible return value type (got "MultiIndex",
            # expected "Self")
            mask = lidx == -1
            join_idx = self.take(lidx)
            right = cast("MultiIndex", other.take(ridx))
            join_index = join_idx.putmask(mask, right)._sort_levels_monotonic()
            return join_index.set_names(name)  # type: ignore[return-value]
        else:
            name = get_op_result_name(self, other)
            return self._constructor._with_infer(joined, name=name, dtype=self.dtype)

    @final
    @cache_readonly
    def _can_use_libjoin(self) -> bool:
        """
        Whether we can use the fastpaths implemented in _libs.join.

        This is driven by whether (in monotonic increasing cases that are
        guaranteed not to have NAs) we can convert to a np.ndarray without
        making a copy. If we cannot, this negates the performance benefit
        of using libjoin.
        """
        if type(self) is Index:
            # excludes EAs, but include masks, we get here with monotonic
            # values only, meaning no NA
            return (
                isinstance(self.dtype, np.dtype)
                or isinstance(self._values, (ArrowExtensionArray, BaseMaskedArray))
                or (
                    isinstance(self.dtype, StringDtype)
                    and self.dtype.storage == "python"
                )
            )
        # Exclude index types where the conversion to numpy converts to object dtype,
        #  which negates the performance benefit of libjoin
        # Subclasses should override to return False if _get_join_target is
        #  not zero-copy.
        # TODO: exclude RangeIndex (which allocates memory)?
        #  Doing so seems to break test_concat_datetime_timezone
        return not isinstance(self, (ABCIntervalIndex, ABCMultiIndex))

    # --------------------------------------------------------------------
    # Uncategorized Methods

    @property
    def values(self) -> ArrayLike:
        """
        Return an array representing the data in the Index.

        .. warning::

           We recommend using :attr:`Index.array` or
           :meth:`Index.to_numpy`, depending on whether you need
           a reference to the underlying data or a NumPy array.

        Returns
        -------
        array: numpy.ndarray or ExtensionArray

        See Also
        --------
        Index.array : Reference to the underlying data.
        Index.to_numpy : A NumPy array representing the underlying data.

        Examples
        --------
        For :class:`pandas.Index`:

        >>> idx = pd.Index([1, 2, 3])
        >>> idx
        Index([1, 2, 3], dtype='int64')
        >>> idx.values
        array([1, 2, 3])

        For :class:`pandas.IntervalIndex`:

        >>> idx = pd.interval_range(start=0, end=5)
        >>> idx.values
        <IntervalArray>
        [(0, 1], (1, 2], (2, 3], (3, 4], (4, 5]]
        Length: 5, dtype: interval[int64, right]
        """
        if using_copy_on_write():
            data = self._data
            if isinstance(data, np.ndarray):
                data = data.view()
                data.flags.writeable = False
            return data
        return self._data

    @cache_readonly
    @doc(IndexOpsMixin.array)
    def array(self) -> ExtensionArray:
        array = self._data
        if isinstance(array, np.ndarray):
            from pandas.core.arrays.numpy_ import NumpyExtensionArray

            array = NumpyExtensionArray(array)
        return array

    @property
    def _values(self) -> ExtensionArray | np.ndarray:
        """
        The best array representation.

        This is an ndarray or ExtensionArray.

        ``_values`` are consistent between ``Series`` and ``Index``.

        It may differ from the public '.values' method.

        index             | values          | _values       |
        ----------------- | --------------- | ------------- |
        Index             | ndarray         | ndarray       |
        CategoricalIndex  | Categorical     | Categorical   |
        DatetimeIndex     | ndarray[M8ns]   | DatetimeArray |
        DatetimeIndex[tz] | ndarray[M8ns]   | DatetimeArray |
        PeriodIndex       | ndarray[object] | PeriodArray   |
        IntervalIndex     | IntervalArray   | IntervalArray |

        See Also
        --------
        values : Values
        """
        return self._data

    def _get_engine_target(self) -> ArrayLike:
        """
        Get the ndarray or ExtensionArray that we can pass to the IndexEngine
        constructor.
        """
        vals = self._values
        if isinstance(vals, StringArray):
            # GH#45652 much more performant than ExtensionEngine
            return vals._ndarray
        if isinstance(vals, ArrowExtensionArray) and self.dtype.kind in "Mm":
            import pyarrow as pa

            pa_type = vals._pa_array.type
            if pa.types.is_timestamp(pa_type):
                vals = vals._to_datetimearray()
                return vals._ndarray.view("i8")
            elif pa.types.is_duration(pa_type):
                vals = vals._to_timedeltaarray()
                return vals._ndarray.view("i8")
        if (
            type(self) is Index
            and isinstance(self._values, ExtensionArray)
            and not isinstance(self._values, BaseMaskedArray)
            and not (
                isinstance(self._values, ArrowExtensionArray)
                and is_numeric_dtype(self.dtype)
                # Exclude decimal
                and self.dtype.kind != "O"
            )
        ):
            # TODO(ExtensionIndex): remove special-case, just use self._values
            return self._values.astype(object)
        return vals

    @final
    def _get_join_target(self) -> np.ndarray:
        """
        Get the ndarray or ExtensionArray that we can pass to the join
        functions.
        """
        if isinstance(self._values, BaseMaskedArray):
            # This is only used if our array is monotonic, so no NAs present
            return self._values._data
        elif isinstance(self._values, ArrowExtensionArray):
            # This is only used if our array is monotonic, so no missing values
            # present
            return self._values.to_numpy()

        # TODO: exclude ABCRangeIndex case here as it copies
        target = self._get_engine_target()
        if not isinstance(target, np.ndarray):
            raise ValueError("_can_use_libjoin should return False.")
        return target

    def _from_join_target(self, result: np.ndarray) -> ArrayLike:
        """
        Cast the ndarray returned from one of the libjoin.foo_indexer functions
        back to type(self._data).
        """
        if isinstance(self.values, BaseMaskedArray):
            return type(self.values)(result, np.zeros(result.shape, dtype=np.bool_))
        elif isinstance(self.values, (ArrowExtensionArray, StringArray)):
            return type(self.values)._from_sequence(result, dtype=self.dtype)
        return result

    @doc(IndexOpsMixin._memory_usage)
    def memory_usage(self, deep: bool = False) -> int:
        result = self._memory_usage(deep=deep)

        # include our engine hashtable
        result += self._engine.sizeof(deep=deep)
        return result

    @final
    def where(self, cond, other=None) -> Index:
        """
        Replace values where the condition is False.

        The replacement is taken from other.

        Parameters
        ----------
        cond : bool array-like with the same length as self
            Condition to select the values on.
        other : scalar, or array-like, default None
            Replacement if the condition is False.

        Returns
        -------
        pandas.Index
            A copy of self with values replaced from other
            where the condition is False.

        See Also
        --------
        Series.where : Same method for Series.
        DataFrame.where : Same method for DataFrame.

        Examples
        --------
        >>> idx = pd.Index(['car', 'bike', 'train', 'tractor'])
        >>> idx
        Index(['car', 'bike', 'train', 'tractor'], dtype='object')
        >>> idx.where(idx.isin(['car', 'train']), 'other')
        Index(['car', 'other', 'train', 'other'], dtype='object')
        """
        if isinstance(self, ABCMultiIndex):
            raise NotImplementedError(
                ".where is not supported for MultiIndex operations"
            )
        cond = np.asarray(cond, dtype=bool)
        return self.putmask(~cond, other)

    # construction helpers
    @final
    @classmethod
    def _raise_scalar_data_error(cls, data):
        # We return the TypeError so that we can raise it from the constructor
        #  in order to keep mypy happy
        raise TypeError(
            f"{cls.__name__}(...) must be called with a collection of some "
            f"kind, {repr(data) if not isinstance(data, np.generic) else str(data)} "
            "was passed"
        )

    def _validate_fill_value(self, value):
        """
        Check if the value can be inserted into our array without casting,
        and convert it to an appropriate native type if necessary.

        Raises
        ------
        TypeError
            If the value cannot be inserted into an array of this dtype.
        """
        dtype = self.dtype
        if isinstance(dtype, np.dtype) and dtype.kind not in "mM":
            # return np_can_hold_element(dtype, value)
            try:
                return np_can_hold_element(dtype, value)
            except LossySetitemError as err:
                # re-raise as TypeError for consistency
                raise TypeError from err
        elif not can_hold_element(self._values, value):
            raise TypeError
        return value

    def _is_memory_usage_qualified(self) -> bool:
        """
        Return a boolean if we need a qualified .info display.
        """
        return is_object_dtype(self.dtype) or (
            is_string_dtype(self.dtype) and self.dtype.storage == "python"  # type: ignore[union-attr]
        )

    def __contains__(self, key: Any) -> bool:
        """
        Return a boolean indicating whether the provided key is in the index.

        Parameters
        ----------
        key : label
            The key to check if it is present in the index.

        Returns
        -------
        bool
            Whether the key search is in the index.

        Raises
        ------
        TypeError
            If the key is not hashable.

        See Also
        --------
        Index.isin : Returns an ndarray of boolean dtype indicating whether the
            list-like key is in the index.

        Examples
        --------
        >>> idx = pd.Index([1, 2, 3, 4])
        >>> idx
        Index([1, 2, 3, 4], dtype='int64')

        >>> 2 in idx
        True
        >>> 6 in idx
        False
        """
        hash(key)
        try:
            return key in self._engine
        except (OverflowError, TypeError, ValueError):
            return False

    # https://github.com/python/typeshed/issues/2148#issuecomment-520783318
    # Incompatible types in assignment (expression has type "None", base class
    # "object" defined the type as "Callable[[object], int]")
    __hash__: ClassVar[None]  # type: ignore[assignment]

    @final
    def __setitem__(self, key, value) -> None:
        raise TypeError("Index does not support mutable operations")

    def __getitem__(self, key):
        """
        Override numpy.ndarray's __getitem__ method to work as desired.

        This function adds lists and Series as valid boolean indexers
        (ndarrays only supports ndarray with dtype=bool).

        If resulting ndim != 1, plain ndarray is returned instead of
        corresponding `Index` subclass.

        """
        getitem = self._data.__getitem__

        if is_integer(key) or is_float(key):
            # GH#44051 exclude bool, which would return a 2d ndarray
            key = com.cast_scalar_indexer(key)
            return getitem(key)

        if isinstance(key, slice):
            # This case is separated from the conditional above to avoid
            # pessimization com.is_bool_indexer and ndim checks.
            return self._getitem_slice(key)

        if com.is_bool_indexer(key):
            # if we have list[bools, length=1e5] then doing this check+convert
            #  takes 166 µs + 2.1 ms and cuts the ndarray.__getitem__
            #  time below from 3.8 ms to 496 µs
            # if we already have ndarray[bool], the overhead is 1.4 µs or .25%
            if isinstance(getattr(key, "dtype", None), ExtensionDtype):
                key = key.to_numpy(dtype=bool, na_value=False)
            else:
                key = np.asarray(key, dtype=bool)

            if not isinstance(self.dtype, ExtensionDtype):
                if len(key) == 0 and len(key) != len(self):
                    warnings.warn(
                        "Using a boolean indexer with length 0 on an Index with "
                        "length greater than 0 is deprecated and will raise in a "
                        "future version.",
                        FutureWarning,
                        stacklevel=find_stack_level(),
                    )

        result = getitem(key)
        # Because we ruled out integer above, we always get an arraylike here
        if result.ndim > 1:
            disallow_ndim_indexing(result)

        # NB: Using _constructor._simple_new would break if MultiIndex
        #  didn't override __getitem__
        return self._constructor._simple_new(result, name=self._name)

    def _getitem_slice(self, slobj: slice) -> Self:
        """
        Fastpath for __getitem__ when we know we have a slice.
        """
        res = self._data[slobj]
        result = type(self)._simple_new(res, name=self._name, refs=self._references)
        if "_engine" in self._cache:
            reverse = slobj.step is not None and slobj.step < 0
            result._engine._update_from_sliced(self._engine, reverse=reverse)  # type: ignore[union-attr]

        return result

    @final
    def _can_hold_identifiers_and_holds_name(self, name) -> bool:
        """
        Faster check for ``name in self`` when we know `name` is a Python
        identifier (e.g. in NDFrame.__getattr__, which hits this to support
        . key lookup). For indexes that can't hold identifiers (everything
        but object & categorical) we just return False.

        https://github.com/pandas-dev/pandas/issues/19764
        """
        if (
            is_object_dtype(self.dtype)
            or is_string_dtype(self.dtype)
            or isinstance(self.dtype, CategoricalDtype)
        ):
            return name in self
        return False

    def append(self, other: Index | Sequence[Index]) -> Index:
        """
        Append a collection of Index options together.

        Parameters
        ----------
        other : Index or list/tuple of indices

        Returns
        -------
        Index

        Examples
        --------
        >>> idx = pd.Index([1, 2, 3])
        >>> idx.append(pd.Index([4]))
        Index([1, 2, 3, 4], dtype='int64')
        """
        to_concat = [self]

        if isinstance(other, (list, tuple)):
            to_concat += list(other)
        else:
            # error: Argument 1 to "append" of "list" has incompatible type
            # "Union[Index, Sequence[Index]]"; expected "Index"
            to_concat.append(other)  # type: ignore[arg-type]

        for obj in to_concat:
            if not isinstance(obj, Index):
                raise TypeError("all inputs must be Index")

        names = {obj.name for obj in to_concat}
        name = None if len(names) > 1 else self.name

        return self._concat(to_concat, name)

    def _concat(self, to_concat: list[Index], name: Hashable) -> Index:
        """
        Concatenate multiple Index objects.
        """
        to_concat_vals = [x._values for x in to_concat]

        result = concat_compat(to_concat_vals)

        return Index._with_infer(result, name=name)

    def putmask(self, mask, value) -> Index:
        """
        Return a new Index of the values set with the mask.

        Returns
        -------
        Index

        See Also
        --------
        numpy.ndarray.putmask : Changes elements of an array
            based on conditional and input values.

        Examples
        --------
        >>> idx1 = pd.Index([1, 2, 3])
        >>> idx2 = pd.Index([5, 6, 7])
        >>> idx1.putmask([True, False, False], idx2)
        Index([5, 2, 3], dtype='int64')
        """
        mask, noop = validate_putmask(self._values, mask)
        if noop:
            return self.copy()

        if self.dtype != object and is_valid_na_for_dtype(value, self.dtype):
            # e.g. None -> np.nan, see also Block._standardize_fill_value
            value = self._na_value

        try:
            converted = self._validate_fill_value(value)
        except (LossySetitemError, ValueError, TypeError) as err:
            if is_object_dtype(self.dtype):  # pragma: no cover
                raise err

            # See also: Block.coerce_to_target_dtype
            dtype = self._find_common_type_compat(value)
            return self.astype(dtype).putmask(mask, value)

        values = self._values.copy()

        if isinstance(values, np.ndarray):
            converted = setitem_datetimelike_compat(values, mask.sum(), converted)
            np.putmask(values, mask, converted)

        else:
            # Note: we use the original value here, not converted, as
            #  _validate_fill_value is not idempotent
            values._putmask(mask, value)

        return self._shallow_copy(values)

    def equals(self, other: Any) -> bool:
        """
        Determine if two Index object are equal.

        The things that are being compared are:

        * The elements inside the Index object.
        * The order of the elements inside the Index object.

        Parameters
        ----------
        other : Any
            The other object to compare against.

        Returns
        -------
        bool
            True if "other" is an Index and it has the same elements and order
            as the calling index; False otherwise.

        Examples
        --------
        >>> idx1 = pd.Index([1, 2, 3])
        >>> idx1
        Index([1, 2, 3], dtype='int64')
        >>> idx1.equals(pd.Index([1, 2, 3]))
        True

        The elements inside are compared

        >>> idx2 = pd.Index(["1", "2", "3"])
        >>> idx2
        Index(['1', '2', '3'], dtype='object')

        >>> idx1.equals(idx2)
        False

        The order is compared

        >>> ascending_idx = pd.Index([1, 2, 3])
        >>> ascending_idx
        Index([1, 2, 3], dtype='int64')
        >>> descending_idx = pd.Index([3, 2, 1])
        >>> descending_idx
        Index([3, 2, 1], dtype='int64')
        >>> ascending_idx.equals(descending_idx)
        False

        The dtype is *not* compared

        >>> int64_idx = pd.Index([1, 2, 3], dtype='int64')
        >>> int64_idx
        Index([1, 2, 3], dtype='int64')
        >>> uint64_idx = pd.Index([1, 2, 3], dtype='uint64')
        >>> uint64_idx
        Index([1, 2, 3], dtype='uint64')
        >>> int64_idx.equals(uint64_idx)
        True
        """
        if self.is_(other):
            return True

        if not isinstance(other, Index):
            return False

        if len(self) != len(other):
            # quickly return if the lengths are different
            return False

        if (
            isinstance(self.dtype, StringDtype)
            and self.dtype.na_value is np.nan
            and other.dtype != self.dtype
        ):
            # TODO(infer_string) can we avoid this special case?
            # special case for object behavior
            return other.equals(self.astype(object))

        if is_object_dtype(self.dtype) and not is_object_dtype(other.dtype):
            # if other is not object, use other's logic for coercion
            return other.equals(self)

        if isinstance(other, ABCMultiIndex):
            # d-level MultiIndex can equal d-tuple Index
            return other.equals(self)

        if isinstance(self._values, ExtensionArray):
            # Dispatch to the ExtensionArray's .equals method.
            if not isinstance(other, type(self)):
                return False

            earr = cast(ExtensionArray, self._data)
            return earr.equals(other._data)

        if isinstance(other.dtype, ExtensionDtype):
            # All EA-backed Index subclasses override equals
            return other.equals(self)

        return array_equivalent(self._values, other._values)

    @final
    def identical(self, other) -> bool:
        """
        Similar to equals, but checks that object attributes and types are also equal.

        Returns
        -------
        bool
            If two Index objects have equal elements and same type True,
            otherwise False.

        Examples
        --------
        >>> idx1 = pd.Index(['1', '2', '3'])
        >>> idx2 = pd.Index(['1', '2', '3'])
        >>> idx2.identical(idx1)
        True

        >>> idx1 = pd.Index(['1', '2', '3'], name="A")
        >>> idx2 = pd.Index(['1', '2', '3'], name="B")
        >>> idx2.identical(idx1)
        False
        """
        return (
            self.equals(other)
            and all(
                getattr(self, c, None) == getattr(other, c, None)
                for c in self._comparables
            )
            and type(self) == type(other)
            and self.dtype == other.dtype
        )

    @final
    def asof(self, label):
        """
        Return the label from the index, or, if not present, the previous one.

        Assuming that the index is sorted, return the passed index label if it
        is in the index, or return the previous index label if the passed one
        is not in the index.

        Parameters
        ----------
        label : object
            The label up to which the method returns the latest index label.

        Returns
        -------
        object
            The passed label if it is in the index. The previous label if the
            passed label is not in the sorted index or `NaN` if there is no
            such label.

        See Also
        --------
        Series.asof : Return the latest value in a Series up to the
            passed index.
        merge_asof : Perform an asof merge (similar to left join but it
            matches on nearest key rather than equal key).
        Index.get_loc : An `asof` is a thin wrapper around `get_loc`
            with method='pad'.

        Examples
        --------
        `Index.asof` returns the latest index label up to the passed label.

        >>> idx = pd.Index(['2013-12-31', '2014-01-02', '2014-01-03'])
        >>> idx.asof('2014-01-01')
        '2013-12-31'

        If the label is in the index, the method returns the passed label.

        >>> idx.asof('2014-01-02')
        '2014-01-02'

        If all of the labels in the index are later than the passed label,
        NaN is returned.

        >>> idx.asof('1999-01-02')
        nan

        If the index is not sorted, an error is raised.

        >>> idx_not_sorted = pd.Index(['2013-12-31', '2015-01-02',
        ...                            '2014-01-03'])
        >>> idx_not_sorted.asof('2013-12-31')
        Traceback (most recent call last):
        ValueError: index must be monotonic increasing or decreasing
        """
        self._searchsorted_monotonic(label)  # validate sortedness
        try:
            loc = self.get_loc(label)
        except (KeyError, TypeError):
            # KeyError -> No exact match, try for padded
            # TypeError -> passed e.g. non-hashable, fall through to get
            #  the tested exception message
            indexer = self.get_indexer([label], method="pad")
            if indexer.ndim > 1 or indexer.size > 1:
                raise TypeError("asof requires scalar valued input")
            loc = indexer.item()
            if loc == -1:
                return self._na_value
        else:
            if isinstance(loc, slice):
                loc = loc.indices(len(self))[-1]

        return self[loc]

    def asof_locs(
        self, where: Index, mask: npt.NDArray[np.bool_]
    ) -> npt.NDArray[np.intp]:
        """
        Return the locations (indices) of labels in the index.

        As in the :meth:`pandas.Index.asof`, if the label (a particular entry in
        ``where``) is not in the index, the latest index label up to the
        passed label is chosen and its index returned.

        If all of the labels in the index are later than a label in ``where``,
        -1 is returned.

        ``mask`` is used to ignore ``NA`` values in the index during calculation.

        Parameters
        ----------
        where : Index
            An Index consisting of an array of timestamps.
        mask : np.ndarray[bool]
            Array of booleans denoting where values in the original
            data are not ``NA``.

        Returns
        -------
        np.ndarray[np.intp]
            An array of locations (indices) of the labels from the index
            which correspond to the return values of :meth:`pandas.Index.asof`
            for every element in ``where``.

        See Also
        --------
        Index.asof : Return the label from the index, or, if not present, the
            previous one.

        Examples
        --------
        >>> idx = pd.date_range('2023-06-01', periods=3, freq='D')
        >>> where = pd.DatetimeIndex(['2023-05-30 00:12:00', '2023-06-01 00:00:00',
        ...                           '2023-06-02 23:59:59'])
        >>> mask = np.ones(3, dtype=bool)
        >>> idx.asof_locs(where, mask)
        array([-1,  0,  1])

        We can use ``mask`` to ignore certain values in the index during calculation.

        >>> mask[1] = False
        >>> idx.asof_locs(where, mask)
        array([-1,  0,  0])
        """
        # error: No overload variant of "searchsorted" of "ndarray" matches argument
        # types "Union[ExtensionArray, ndarray[Any, Any]]", "str"
        # TODO: will be fixed when ExtensionArray.searchsorted() is fixed
        locs = self._values[mask].searchsorted(
            where._values, side="right"  # type: ignore[call-overload]
        )
        locs = np.where(locs > 0, locs - 1, 0)

        result = np.arange(len(self), dtype=np.intp)[mask].take(locs)

        first_value = self._values[mask.argmax()]
        result[(locs == 0) & (where._values < first_value)] = -1

        return result

    @overload
    def sort_values(
        self,
        *,
        return_indexer: Literal[False] = ...,
        ascending: bool = ...,
        na_position: NaPosition = ...,
        key: Callable | None = ...,
    ) -> Self:
        ...

    @overload
    def sort_values(
        self,
        *,
        return_indexer: Literal[True],
        ascending: bool = ...,
        na_position: NaPosition = ...,
        key: Callable | None = ...,
    ) -> tuple[Self, np.ndarray]:
        ...

    @overload
    def sort_values(
        self,
        *,
        return_indexer: bool = ...,
        ascending: bool = ...,
        na_position: NaPosition = ...,
        key: Callable | None = ...,
    ) -> Self | tuple[Self, np.ndarray]:
        ...

    @deprecate_nonkeyword_arguments(
        version="3.0", allowed_args=["self"], name="sort_values"
    )
    def sort_values(
        self,
        return_indexer: bool = False,
        ascending: bool = True,
        na_position: NaPosition = "last",
        key: Callable | None = None,
    ) -> Self | tuple[Self, np.ndarray]:
        """
        Return a sorted copy of the index.

        Return a sorted copy of the index, and optionally return the indices
        that sorted the index itself.

        Parameters
        ----------
        return_indexer : bool, default False
            Should the indices that would sort the index be returned.
        ascending : bool, default True
            Should the index values be sorted in an ascending order.
        na_position : {'first' or 'last'}, default 'last'
            Argument 'first' puts NaNs at the beginning, 'last' puts NaNs at
            the end.
        key : callable, optional
            If not None, apply the key function to the index values
            before sorting. This is similar to the `key` argument in the
            builtin :meth:`sorted` function, with the notable difference that
            this `key` function should be *vectorized*. It should expect an
            ``Index`` and return an ``Index`` of the same shape.

        Returns
        -------
        sorted_index : pandas.Index
            Sorted copy of the index.
        indexer : numpy.ndarray, optional
            The indices that the index itself was sorted by.

        See Also
        --------
        Series.sort_values : Sort values of a Series.
        DataFrame.sort_values : Sort values in a DataFrame.

        Examples
        --------
        >>> idx = pd.Index([10, 100, 1, 1000])
        >>> idx
        Index([10, 100, 1, 1000], dtype='int64')

        Sort values in ascending order (default behavior).

        >>> idx.sort_values()
        Index([1, 10, 100, 1000], dtype='int64')

        Sort values in descending order, and also get the indices `idx` was
        sorted by.

        >>> idx.sort_values(ascending=False, return_indexer=True)
        (Index([1000, 100, 10, 1], dtype='int64'), array([3, 1, 0, 2]))
        """
        if key is None and (
            (ascending and self.is_monotonic_increasing)
            or (not ascending and self.is_monotonic_decreasing)
        ):
            if return_indexer:
                indexer = np.arange(len(self), dtype=np.intp)
                return self.copy(), indexer
            else:
                return self.copy()

        # GH 35584. Sort missing values according to na_position kwarg
        # ignore na_position for MultiIndex
        if not isinstance(self, ABCMultiIndex):
            _as = nargsort(
                items=self, ascending=ascending, na_position=na_position, key=key
            )
        else:
            idx = cast(Index, ensure_key_mapped(self, key))
            _as = idx.argsort(na_position=na_position)
            if not ascending:
                _as = _as[::-1]

        sorted_index = self.take(_as)

        if return_indexer:
            return sorted_index, _as
        else:
            return sorted_index

    @final
    def sort(self, *args, **kwargs):
        """
        Use sort_values instead.
        """
        raise TypeError("cannot sort an Index object in-place, use sort_values instead")

    def shift(self, periods: int = 1, freq=None):
        """
        Shift index by desired number of time frequency increments.

        This method is for shifting the values of datetime-like indexes
        by a specified time increment a given number of times.

        Parameters
        ----------
        periods : int, default 1
            Number of periods (or increments) to shift by,
            can be positive or negative.
        freq : pandas.DateOffset, pandas.Timedelta or str, optional
            Frequency increment to shift by.
            If None, the index is shifted by its own `freq` attribute.
            Offset aliases are valid strings, e.g., 'D', 'W', 'M' etc.

        Returns
        -------
        pandas.Index
            Shifted index.

        See Also
        --------
        Series.shift : Shift values of Series.

        Notes
        -----
        This method is only implemented for datetime-like index classes,
        i.e., DatetimeIndex, PeriodIndex and TimedeltaIndex.

        Examples
        --------
        Put the first 5 month starts of 2011 into an index.

        >>> month_starts = pd.date_range('1/1/2011', periods=5, freq='MS')
        >>> month_starts
        DatetimeIndex(['2011-01-01', '2011-02-01', '2011-03-01', '2011-04-01',
                       '2011-05-01'],
                      dtype='datetime64[ns]', freq='MS')

        Shift the index by 10 days.

        >>> month_starts.shift(10, freq='D')
        DatetimeIndex(['2011-01-11', '2011-02-11', '2011-03-11', '2011-04-11',
                       '2011-05-11'],
                      dtype='datetime64[ns]', freq=None)

        The default value of `freq` is the `freq` attribute of the index,
        which is 'MS' (month start) in this example.

        >>> month_starts.shift(10)
        DatetimeIndex(['2011-11-01', '2011-12-01', '2012-01-01', '2012-02-01',
                       '2012-03-01'],
                      dtype='datetime64[ns]', freq='MS')
        """
        raise NotImplementedError(
            f"This method is only implemented for DatetimeIndex, PeriodIndex and "
            f"TimedeltaIndex; Got type {type(self).__name__}"
        )

    def argsort(self, *args, **kwargs) -> npt.NDArray[np.intp]:
        """
        Return the integer indices that would sort the index.

        Parameters
        ----------
        *args
            Passed to `numpy.ndarray.argsort`.
        **kwargs
            Passed to `numpy.ndarray.argsort`.

        Returns
        -------
        np.ndarray[np.intp]
            Integer indices that would sort the index if used as
            an indexer.

        See Also
        --------
        numpy.argsort : Similar method for NumPy arrays.
        Index.sort_values : Return sorted copy of Index.

        Examples
        --------
        >>> idx = pd.Index(['b', 'a', 'd', 'c'])
        >>> idx
        Index(['b', 'a', 'd', 'c'], dtype='object')

        >>> order = idx.argsort()
        >>> order
        array([1, 0, 3, 2])

        >>> idx[order]
        Index(['a', 'b', 'c', 'd'], dtype='object')
        """
        # This works for either ndarray or EA, is overridden
        #  by RangeIndex, MultIIndex
        return self._data.argsort(*args, **kwargs)

    def _check_indexing_error(self, key):
        if not is_scalar(key):
            # if key is not a scalar, directly raise an error (the code below
            # would convert to numpy arrays and raise later any way) - GH29926
            raise InvalidIndexError(key)

    @cache_readonly
    def _should_fallback_to_positional(self) -> bool:
        """
        Should an integer key be treated as positional?
        """
        return self.inferred_type not in {
            "integer",
            "mixed-integer",
            "floating",
            "complex",
        }

    _index_shared_docs[
        "get_indexer_non_unique"
    ] = """
        Compute indexer and mask for new index given the current index.

        The indexer should be then used as an input to ndarray.take to align the
        current data to the new index.

        Parameters
        ----------
        target : %(target_klass)s

        Returns
        -------
        indexer : np.ndarray[np.intp]
            Integers from 0 to n - 1 indicating that the index at these
            positions matches the corresponding target values. Missing values
            in the target are marked by -1.
        missing : np.ndarray[np.intp]
            An indexer into the target of the values not found.
            These correspond to the -1 in the indexer array.

        Examples
        --------
        >>> index = pd.Index(['c', 'b', 'a', 'b', 'b'])
        >>> index.get_indexer_non_unique(['b', 'b'])
        (array([1, 3, 4, 1, 3, 4]), array([], dtype=int64))

        In the example below there are no matched values.

        >>> index = pd.Index(['c', 'b', 'a', 'b', 'b'])
        >>> index.get_indexer_non_unique(['q', 'r', 't'])
        (array([-1, -1, -1]), array([0, 1, 2]))

        For this reason, the returned ``indexer`` contains only integers equal to -1.
        It demonstrates that there's no match between the index and the ``target``
        values at these positions. The mask [0, 1, 2] in the return value shows that
        the first, second, and third elements are missing.

        Notice that the return value is a tuple contains two items. In the example
        below the first item is an array of locations in ``index``. The second
        item is a mask shows that the first and third elements are missing.

        >>> index = pd.Index(['c', 'b', 'a', 'b', 'b'])
        >>> index.get_indexer_non_unique(['f', 'b', 's'])
        (array([-1,  1,  3,  4, -1]), array([0, 2]))
        """

    @Appender(_index_shared_docs["get_indexer_non_unique"] % _index_doc_kwargs)
    def get_indexer_non_unique(
        self, target
    ) -> tuple[npt.NDArray[np.intp], npt.NDArray[np.intp]]:
        target = self._maybe_cast_listlike_indexer(target)

        if not self._should_compare(target) and not self._should_partial_index(target):
            # _should_partial_index e.g. IntervalIndex with numeric scalars
            #  that can be matched to Interval scalars.
            return self._get_indexer_non_comparable(target, method=None, unique=False)

        pself, ptarget = self._maybe_downcast_for_indexing(target)
        if pself is not self or ptarget is not target:
            return pself.get_indexer_non_unique(ptarget)

        if self.dtype != target.dtype:
            # TODO: if object, could use infer_dtype to preempt costly
            #  conversion if still non-comparable?
            dtype = self._find_common_type_compat(target)

            this = self.astype(dtype, copy=False)
            that = target.astype(dtype, copy=False)
            return this.get_indexer_non_unique(that)

        # TODO: get_indexer has fastpaths for both Categorical-self and
        #  Categorical-target. Can we do something similar here?

        # Note: _maybe_downcast_for_indexing ensures we never get here
        #  with MultiIndex self and non-Multi target
        if self._is_multi and target._is_multi:
            engine = self._engine
            # Item "IndexEngine" of "Union[IndexEngine, ExtensionEngine]" has
            # no attribute "_extract_level_codes"
            tgt_values = engine._extract_level_codes(target)  # type: ignore[union-attr]
        else:
            tgt_values = target._get_engine_target()

        indexer, missing = self._engine.get_indexer_non_unique(tgt_values)
        return ensure_platform_int(indexer), ensure_platform_int(missing)

    @final
    def get_indexer_for(self, target) -> npt.NDArray[np.intp]:
        """
        Guaranteed return of an indexer even when non-unique.

        This dispatches to get_indexer or get_indexer_non_unique
        as appropriate.

        Returns
        -------
        np.ndarray[np.intp]
            List of indices.

        Examples
        --------
        >>> idx = pd.Index([np.nan, 'var1', np.nan])
        >>> idx.get_indexer_for([np.nan])
        array([0, 2])
        """
        if self._index_as_unique:
            return self.get_indexer(target)
        indexer, _ = self.get_indexer_non_unique(target)
        return indexer

    def _get_indexer_strict(self, key, axis_name: str_t) -> tuple[Index, np.ndarray]:
        """
        Analogue to get_indexer that raises if any elements are missing.
        """
        keyarr = key
        if not isinstance(keyarr, Index):
            keyarr = com.asarray_tuplesafe(keyarr)

        if self._index_as_unique:
            indexer = self.get_indexer_for(keyarr)
            keyarr = self.reindex(keyarr)[0]
        else:
            keyarr, indexer, new_indexer = self._reindex_non_unique(keyarr)

        self._raise_if_missing(keyarr, indexer, axis_name)

        keyarr = self.take(indexer)
        if isinstance(key, Index):
            # GH 42790 - Preserve name from an Index
            keyarr.name = key.name
        if lib.is_np_dtype(keyarr.dtype, "mM") or isinstance(
            keyarr.dtype, DatetimeTZDtype
        ):
            # DTI/TDI.take can infer a freq in some cases when we dont want one
            if isinstance(key, list) or (
                isinstance(key, type(self))
                # "Index" has no attribute "freq"
                and key.freq is None  # type: ignore[attr-defined]
            ):
                keyarr = keyarr._with_freq(None)

        return keyarr, indexer

    def _raise_if_missing(self, key, indexer, axis_name: str_t) -> None:
        """
        Check that indexer can be used to return a result.

        e.g. at least one element was found,
        unless the list of keys was actually empty.

        Parameters
        ----------
        key : list-like
            Targeted labels (only used to show correct error message).
        indexer: array-like of booleans
            Indices corresponding to the key,
            (with -1 indicating not found).
        axis_name : str

        Raises
        ------
        KeyError
            If at least one key was requested but none was found.
        """
        if len(key) == 0:
            return

        # Count missing values
        missing_mask = indexer < 0
        nmissing = missing_mask.sum()

        if nmissing:
            if nmissing == len(indexer):
                raise KeyError(f"None of [{key}] are in the [{axis_name}]")

            not_found = list(ensure_index(key)[missing_mask.nonzero()[0]].unique())
            raise KeyError(f"{not_found} not in index")

    @overload
    def _get_indexer_non_comparable(
        self, target: Index, method, unique: Literal[True] = ...
    ) -> npt.NDArray[np.intp]:
        ...

    @overload
    def _get_indexer_non_comparable(
        self, target: Index, method, unique: Literal[False]
    ) -> tuple[npt.NDArray[np.intp], npt.NDArray[np.intp]]:
        ...

    @overload
    def _get_indexer_non_comparable(
        self, target: Index, method, unique: bool = True
    ) -> npt.NDArray[np.intp] | tuple[npt.NDArray[np.intp], npt.NDArray[np.intp]]:
        ...

    @final
    def _get_indexer_non_comparable(
        self, target: Index, method, unique: bool = True
    ) -> npt.NDArray[np.intp] | tuple[npt.NDArray[np.intp], npt.NDArray[np.intp]]:
        """
        Called from get_indexer or get_indexer_non_unique when the target
        is of a non-comparable dtype.

        For get_indexer lookups with method=None, get_indexer is an _equality_
        check, so non-comparable dtypes mean we will always have no matches.

        For get_indexer lookups with a method, get_indexer is an _inequality_
        check, so non-comparable dtypes mean we will always raise TypeError.

        Parameters
        ----------
        target : Index
        method : str or None
        unique : bool, default True
            * True if called from get_indexer.
            * False if called from get_indexer_non_unique.

        Raises
        ------
        TypeError
            If doing an inequality check, i.e. method is not None.
        """
        if method is not None:
            other_dtype = _unpack_nested_dtype(target)
            raise TypeError(f"Cannot compare dtypes {self.dtype} and {other_dtype}")

        no_matches = -1 * np.ones(target.shape, dtype=np.intp)
        if unique:
            # This is for get_indexer
            return no_matches
        else:
            # This is for get_indexer_non_unique
            missing = np.arange(len(target), dtype=np.intp)
            return no_matches, missing

    @property
    def _index_as_unique(self) -> bool:
        """
        Whether we should treat this as unique for the sake of
        get_indexer vs get_indexer_non_unique.

        For IntervalIndex compat.
        """
        return self.is_unique

    _requires_unique_msg = "Reindexing only valid with uniquely valued Index objects"

    @final
    def _maybe_downcast_for_indexing(self, other: Index) -> tuple[Index, Index]:
        """
        When dealing with an object-dtype Index and a non-object Index, see
        if we can upcast the object-dtype one to improve performance.
        """

        if isinstance(self, ABCDatetimeIndex) and isinstance(other, ABCDatetimeIndex):
            if (
                self.tz is not None
                and other.tz is not None
                and not tz_compare(self.tz, other.tz)
            ):
                # standardize on UTC
                return self.tz_convert("UTC"), other.tz_convert("UTC")

        elif self.inferred_type == "date" and isinstance(other, ABCDatetimeIndex):
            try:
                return type(other)(self), other
            except OutOfBoundsDatetime:
                return self, other
        elif self.inferred_type == "timedelta" and isinstance(other, ABCTimedeltaIndex):
            # TODO: we dont have tests that get here
            return type(other)(self), other

        elif self.dtype.kind == "u" and other.dtype.kind == "i":
            # GH#41873
            if other.min() >= 0:
                # lookup min as it may be cached
                # TODO: may need itemsize check if we have non-64-bit Indexes
                return self, other.astype(self.dtype)

        elif self._is_multi and not other._is_multi:
            try:
                # "Type[Index]" has no attribute "from_tuples"
                other = type(self).from_tuples(other)  # type: ignore[attr-defined]
            except (TypeError, ValueError):
                # let's instead try with a straight Index
                self = Index(self._values)

        if not is_object_dtype(self.dtype) and is_object_dtype(other.dtype):
            # Reverse op so we dont need to re-implement on the subclasses
            other, self = other._maybe_downcast_for_indexing(self)

        return self, other

    @final
    def _find_common_type_compat(self, target) -> DtypeObj:
        """
        Implementation of find_common_type that adjusts for Index-specific
        special cases.
        """
        target_dtype, _ = infer_dtype_from(target)

        if using_string_dtype():
            # special case: if left or right is a zero-length RangeIndex or
            # Index[object], those can be created by the default empty constructors
            # -> for that case ignore this dtype and always return the other
            # (https://github.com/pandas-dev/pandas/pull/60797)
            from pandas.core.indexes.range import RangeIndex

            if len(self) == 0 and (
                isinstance(self, RangeIndex) or self.dtype == np.object_
            ):
                if target_dtype.kind == "M":
                    if hasattr(target_dtype, "tz"):
                        target_dtype_ns = DatetimeTZDtype("ns", tz=target_dtype.tz)
                    else:
                        target_dtype_ns = np.dtype("datetime64[ns]")  # type: ignore[assignment]
                    try:
                        Index(target, dtype=target_dtype_ns, copy=False)
                    except OutOfBoundsDatetime:
                        return np.dtype(object)
                    except Exception:
                        pass
                    return target_dtype_ns
                return target_dtype
            if (
                isinstance(target, Index)
                and len(target) == 0
                and (isinstance(target, RangeIndex) or target_dtype == np.object_)
            ):
                return self.dtype

        # special case: if one dtype is uint64 and the other a signed int, return object
        # See https://github.com/pandas-dev/pandas/issues/26778 for discussion
        # Now it's:
        # * float | [u]int -> float
        # * uint64 | signed int  -> object
        # We may change union(float | [u]int) to go to object.
        if self.dtype == "uint64" or target_dtype == "uint64":
            if is_signed_integer_dtype(self.dtype) or is_signed_integer_dtype(
                target_dtype
            ):
                return _dtype_obj

        dtype = find_result_type(self.dtype, target)
        dtype = common_dtype_categorical_compat([self, target], dtype)
        return dtype

    @final
    def _should_compare(self, other: Index) -> bool:
        """
        Check if `self == other` can ever have non-False entries.
        """

        # NB: we use inferred_type rather than is_bool_dtype to catch
        #  object_dtype_of_bool and categorical[object_dtype_of_bool] cases
        if (
            other.inferred_type == "boolean" and is_any_real_numeric_dtype(self.dtype)
        ) or (
            self.inferred_type == "boolean" and is_any_real_numeric_dtype(other.dtype)
        ):
            # GH#16877 Treat boolean labels passed to a numeric index as not
            #  found. Without this fix False and True would be treated as 0 and 1
            #  respectively.
            return False

        dtype = _unpack_nested_dtype(other)
        return (
            self._is_comparable_dtype(dtype)
            or is_object_dtype(dtype)
            or is_string_dtype(dtype)
        )

    def _is_comparable_dtype(self, dtype: DtypeObj) -> bool:
        """
        Can we compare values of the given dtype to our own?
        """
        if self.dtype.kind == "b":
            return dtype.kind == "b"
        elif is_numeric_dtype(self.dtype):
            return is_numeric_dtype(dtype)
        # TODO: this was written assuming we only get here with object-dtype,
        #  which is no longer correct. Can we specialize for EA?
        return True

    @final
    def groupby(self, values) -> PrettyDict[Hashable, np.ndarray]:
        """
        Group the index labels by a given array of values.

        Parameters
        ----------
        values : array
            Values used to determine the groups.

        Returns
        -------
        dict
            {group name -> group labels}
        """
        # TODO: if we are a MultiIndex, we can do better
        # that converting to tuples
        if isinstance(values, ABCMultiIndex):
            values = values._values
        values = Categorical(values)
        result = values._reverse_indexer()

        # map to the label
        result = {k: self.take(v) for k, v in result.items()}

        return PrettyDict(result)

    def map(self, mapper, na_action: Literal["ignore"] | None = None):
        """
        Map values using an input mapping or function.

        Parameters
        ----------
        mapper : function, dict, or Series
            Mapping correspondence.
        na_action : {None, 'ignore'}
            If 'ignore', propagate NA values, without passing them to the
            mapping correspondence.

        Returns
        -------
        Union[Index, MultiIndex]
            The output of the mapping function applied to the index.
            If the function returns a tuple with more than one element
            a MultiIndex will be returned.

        Examples
        --------
        >>> idx = pd.Index([1, 2, 3])
        >>> idx.map({1: 'a', 2: 'b', 3: 'c'})
        Index(['a', 'b', 'c'], dtype='object')

        Using `map` with a function:

        >>> idx = pd.Index([1, 2, 3])
        >>> idx.map('I am a {}'.format)
        Index(['I am a 1', 'I am a 2', 'I am a 3'], dtype='object')

        >>> idx = pd.Index(['a', 'b', 'c'])
        >>> idx.map(lambda x: x.upper())
        Index(['A', 'B', 'C'], dtype='object')
        """
        from pandas.core.indexes.multi import MultiIndex

        new_values = self._map_values(mapper, na_action=na_action)

        # we can return a MultiIndex
        if new_values.size and isinstance(new_values[0], tuple):
            if isinstance(self, MultiIndex):
                names = self.names
            elif self.name:
                names = [self.name] * len(new_values[0])
            else:
                names = None
            return MultiIndex.from_tuples(new_values, names=names)

        dtype = None
        if not new_values.size:
            # empty
            dtype = self.dtype

        # e.g. if we are floating and new_values is all ints, then we
        #  don't want to cast back to floating.  But if we are UInt64
        #  and new_values is all ints, we want to try.
        same_dtype = lib.infer_dtype(new_values, skipna=False) == self.inferred_type
        if same_dtype:
            new_values = maybe_cast_pointwise_result(
                new_values, self.dtype, same_dtype=same_dtype
            )

        return Index._with_infer(new_values, dtype=dtype, copy=False, name=self.name)

    # TODO: De-duplicate with map, xref GH#32349
    @final
    def _transform_index(self, func, *, level=None) -> Index:
        """
        Apply function to all values found in index.

        This includes transforming multiindex entries separately.
        Only apply function to one level of the MultiIndex if level is specified.
        """
        if isinstance(self, ABCMultiIndex):
            values = [
                self.get_level_values(i).map(func)
                if i == level or level is None
                else self.get_level_values(i)
                for i in range(self.nlevels)
            ]
            return type(self).from_arrays(values)
        else:
            items = [func(x) for x in self]
            return Index(items, name=self.name, tupleize_cols=False)

    def isin(self, values, level=None) -> npt.NDArray[np.bool_]:
        """
        Return a boolean array where the index values are in `values`.

        Compute boolean array of whether each index value is found in the
        passed set of values. The length of the returned boolean array matches
        the length of the index.

        Parameters
        ----------
        values : set or list-like
            Sought values.
        level : str or int, optional
            Name or position of the index level to use (if the index is a
            `MultiIndex`).

        Returns
        -------
        np.ndarray[bool]
            NumPy array of boolean values.

        See Also
        --------
        Series.isin : Same for Series.
        DataFrame.isin : Same method for DataFrames.

        Notes
        -----
        In the case of `MultiIndex` you must either specify `values` as a
        list-like object containing tuples that are the same length as the
        number of levels, or specify `level`. Otherwise it will raise a
        ``ValueError``.

        If `level` is specified:

        - if it is the name of one *and only one* index level, use that level;
        - otherwise it should be a number indicating level position.

        Examples
        --------
        >>> idx = pd.Index([1,2,3])
        >>> idx
        Index([1, 2, 3], dtype='int64')

        Check whether each index value in a list of values.

        >>> idx.isin([1, 4])
        array([ True, False, False])

        >>> midx = pd.MultiIndex.from_arrays([[1,2,3],
        ...                                  ['red', 'blue', 'green']],
        ...                                  names=('number', 'color'))
        >>> midx
        MultiIndex([(1,   'red'),
                    (2,  'blue'),
                    (3, 'green')],
                   names=['number', 'color'])

        Check whether the strings in the 'color' level of the MultiIndex
        are in a list of colors.

        >>> midx.isin(['red', 'orange', 'yellow'], level='color')
        array([ True, False, False])

        To check across the levels of a MultiIndex, pass a list of tuples:

        >>> midx.isin([(1, 'red'), (3, 'red')])
        array([ True, False, False])
        """
        if level is not None:
            self._validate_index_level(level)
        return algos.isin(self._values, values)

    def _get_string_slice(self, key: str_t):
        # this is for partial string indexing,
        # overridden in DatetimeIndex, TimedeltaIndex and PeriodIndex
        raise NotImplementedError

    def slice_indexer(
        self,
        start: Hashable | None = None,
        end: Hashable | None = None,
        step: int | None = None,
    ) -> slice:
        """
        Compute the slice indexer for input labels and step.

        Index needs to be ordered and unique.

        Parameters
        ----------
        start : label, default None
            If None, defaults to the beginning.
        end : label, default None
            If None, defaults to the end.
        step : int, default None

        Returns
        -------
        slice

        Raises
        ------
        KeyError : If key does not exist, or key is not unique and index is
            not ordered.

        Notes
        -----
        This function assumes that the data is sorted, so use at your own peril

        Examples
        --------
        This is a method on all index types. For example you can do:

        >>> idx = pd.Index(list('abcd'))
        >>> idx.slice_indexer(start='b', end='c')
        slice(1, 3, None)

        >>> idx = pd.MultiIndex.from_arrays([list('abcd'), list('efgh')])
        >>> idx.slice_indexer(start='b', end=('c', 'g'))
        slice(1, 3, None)
        """
        start_slice, end_slice = self.slice_locs(start, end, step=step)

        # return a slice
        if not is_scalar(start_slice):
            raise AssertionError("Start slice bound is non-scalar")
        if not is_scalar(end_slice):
            raise AssertionError("End slice bound is non-scalar")

        return slice(start_slice, end_slice, step)

    def _maybe_cast_indexer(self, key):
        """
        If we have a float key and are not a floating index, then try to cast
        to an int if equivalent.
        """
        return key

    def _maybe_cast_listlike_indexer(self, target) -> Index:
        """
        Analogue to maybe_cast_indexer for get_indexer instead of get_loc.
        """
        target_index = ensure_index(target)
        if (
            not hasattr(target, "dtype")
            and self.dtype == object
            and target_index.dtype == "string"
        ):
            # If we started with a list-like, avoid inference to string dtype if self
            # is object dtype (coercing to string dtype will alter the missing values)
            target_index = Index(target, dtype=self.dtype)
        return target_index

    @final
    def _validate_indexer(
        self,
        form: Literal["positional", "slice"],
        key,
        kind: Literal["getitem", "iloc"],
    ) -> None:
        """
        If we are positional indexer, validate that we have appropriate
        typed bounds must be an integer.
        """
        if not lib.is_int_or_none(key):
            self._raise_invalid_indexer(form, key)

    def _maybe_cast_slice_bound(self, label, side: str_t):
        """
        This function should be overloaded in subclasses that allow non-trivial
        casting on label-slice bounds, e.g. datetime-like indices allowing
        strings containing formatted datetimes.

        Parameters
        ----------
        label : object
        side : {'left', 'right'}

        Returns
        -------
        label : object

        Notes
        -----
        Value of `side` parameter should be validated in caller.
        """

        # We are a plain index here (sub-class override this method if they
        # wish to have special treatment for floats/ints, e.g. datetimelike Indexes

        if is_numeric_dtype(self.dtype):
            return self._maybe_cast_indexer(label)

        # reject them, if index does not contain label
        if (is_float(label) or is_integer(label)) and label not in self:
            self._raise_invalid_indexer("slice", label)

        return label

    def _searchsorted_monotonic(self, label, side: Literal["left", "right"] = "left"):
        if self.is_monotonic_increasing:
            return self.searchsorted(label, side=side)
        elif self.is_monotonic_decreasing:
            # np.searchsorted expects ascending sort order, have to reverse
            # everything for it to work (element ordering, search side and
            # resulting value).
            pos = self[::-1].searchsorted(
                label, side="right" if side == "left" else "left"
            )
            return len(self) - pos

        raise ValueError("index must be monotonic increasing or decreasing")

    def get_slice_bound(self, label, side: Literal["left", "right"]) -> int:
        """
        Calculate slice bound that corresponds to given label.

        Returns leftmost (one-past-the-rightmost if ``side=='right'``) position
        of given label.

        Parameters
        ----------
        label : object
        side : {'left', 'right'}

        Returns
        -------
        int
            Index of label.

        See Also
        --------
        Index.get_loc : Get integer location, slice or boolean mask for requested
            label.

        Examples
        --------
        >>> idx = pd.RangeIndex(5)
        >>> idx.get_slice_bound(3, 'left')
        3

        >>> idx.get_slice_bound(3, 'right')
        4

        If ``label`` is non-unique in the index, an error will be raised.

        >>> idx_duplicate = pd.Index(['a', 'b', 'a', 'c', 'd'])
        >>> idx_duplicate.get_slice_bound('a', 'left')
        Traceback (most recent call last):
        KeyError: Cannot get left slice bound for non-unique label: 'a'
        """

        if side not in ("left", "right"):
            raise ValueError(
                "Invalid value for side kwarg, must be either "
                f"'left' or 'right': {side}"
            )

        original_label = label

        # For datetime indices label may be a string that has to be converted
        # to datetime boundary according to its resolution.
        label = self._maybe_cast_slice_bound(label, side)

        # we need to look up the label
        try:
            slc = self.get_loc(label)
        except KeyError as err:
            try:
                return self._searchsorted_monotonic(label, side)
            except ValueError:
                # raise the original KeyError
                raise err

        if isinstance(slc, np.ndarray):
            # get_loc may return a boolean array, which
            # is OK as long as they are representable by a slice.
            assert is_bool_dtype(slc.dtype)
            slc = lib.maybe_booleans_to_slice(slc.view("u1"))
            if isinstance(slc, np.ndarray):
                raise KeyError(
                    f"Cannot get {side} slice bound for non-unique "
                    f"label: {repr(original_label)}"
                )

        if isinstance(slc, slice):
            if side == "left":
                return slc.start
            else:
                return slc.stop
        else:
            if side == "right":
                return slc + 1
            else:
                return slc

    def slice_locs(self, start=None, end=None, step=None) -> tuple[int, int]:
        """
        Compute slice locations for input labels.

        Parameters
        ----------
        start : label, default None
            If None, defaults to the beginning.
        end : label, default None
            If None, defaults to the end.
        step : int, defaults None
            If None, defaults to 1.

        Returns
        -------
        tuple[int, int]

        See Also
        --------
        Index.get_loc : Get location for a single label.

        Notes
        -----
        This method only works if the index is monotonic or unique.

        Examples
        --------
        >>> idx = pd.Index(list('abcd'))
        >>> idx.slice_locs(start='b', end='c')
        (1, 3)
        """
        inc = step is None or step >= 0

        if not inc:
            # If it's a reverse slice, temporarily swap bounds.
            start, end = end, start

        # GH 16785: If start and end happen to be date strings with UTC offsets
        # attempt to parse and check that the offsets are the same
        if isinstance(start, (str, datetime)) and isinstance(end, (str, datetime)):
            try:
                ts_start = Timestamp(start)
                ts_end = Timestamp(end)
            except (ValueError, TypeError):
                pass
            else:
                if not tz_compare(ts_start.tzinfo, ts_end.tzinfo):
                    raise ValueError("Both dates must have the same UTC offset")

        start_slice = None
        if start is not None:
            start_slice = self.get_slice_bound(start, "left")
        if start_slice is None:
            start_slice = 0

        end_slice = None
        if end is not None:
            end_slice = self.get_slice_bound(end, "right")
        if end_slice is None:
            end_slice = len(self)

        if not inc:
            # Bounds at this moment are swapped, swap them back and shift by 1.
            #
            # slice_locs('B', 'A', step=-1): s='B', e='A'
            #
            #              s='A'                 e='B'
            # AFTER SWAP:    |                     |
            #                v ------------------> V
            #           -----------------------------------
            #           | | |A|A|A|A| | | | | |B|B| | | | |
            #           -----------------------------------
            #              ^ <------------------ ^
            # SHOULD BE:   |                     |
            #           end=s-1              start=e-1
            #
            end_slice, start_slice = start_slice - 1, end_slice - 1

            # i == -1 triggers ``len(self) + i`` selection that points to the
            # last element, not before-the-first one, subtracting len(self)
            # compensates that.
            if end_slice == -1:
                end_slice -= len(self)
            if start_slice == -1:
                start_slice -= len(self)

        return start_slice, end_slice

    def delete(self, loc) -> Self:
        """
        Make new Index with passed location(-s) deleted.

        Parameters
        ----------
        loc : int or list of int
            Location of item(-s) which will be deleted.
            Use a list of locations to delete more than one value at the same time.

        Returns
        -------
        Index
            Will be same type as self, except for RangeIndex.

        See Also
        --------
        numpy.delete : Delete any rows and column from NumPy array (ndarray).

        Examples
        --------
        >>> idx = pd.Index(['a', 'b', 'c'])
        >>> idx.delete(1)
        Index(['a', 'c'], dtype='object')

        >>> idx = pd.Index(['a', 'b', 'c'])
        >>> idx.delete([0, 2])
        Index(['b'], dtype='object')
        """
        values = self._values
        res_values: ArrayLike
        if isinstance(values, np.ndarray):
            # TODO(__array_function__): special casing will be unnecessary
            res_values = np.delete(values, loc)
        else:
            res_values = values.delete(loc)

        # _constructor so RangeIndex-> Index with an int64 dtype
        return self._constructor._simple_new(res_values, name=self.name)

    def insert(self, loc: int, item) -> Index:
        """
        Make new Index inserting new item at location.

        Follows Python numpy.insert semantics for negative values.

        Parameters
        ----------
        loc : int
        item : object

        Returns
        -------
        Index

        Examples
        --------
        >>> idx = pd.Index(['a', 'b', 'c'])
        >>> idx.insert(1, 'x')
        Index(['a', 'x', 'b', 'c'], dtype='object')
        """
        item = lib.item_from_zerodim(item)
        if is_valid_na_for_dtype(item, self.dtype) and self.dtype != object:
            item = self._na_value

        arr = self._values

        if using_string_dtype() and len(self) == 0 and self.dtype == np.object_:
            # special case: if we are an empty object-dtype Index, also
            # take into account the inserted item for the resulting dtype
            # (https://github.com/pandas-dev/pandas/pull/60797)
            dtype = self._find_common_type_compat(item)
            if dtype != self.dtype:
                return self.astype(dtype).insert(loc, item)

        try:
            if isinstance(arr, ExtensionArray):
                res_values = arr.insert(loc, item)
                return type(self)._simple_new(res_values, name=self.name)
            else:
                item = self._validate_fill_value(item)
        except (TypeError, ValueError, LossySetitemError):
            # e.g. trying to insert an integer into a DatetimeIndex
            #  We cannot keep the same dtype, so cast to the (often object)
            #  minimal shared dtype before doing the insert.
            dtype = self._find_common_type_compat(item)
            if dtype == self.dtype:
                # EA's might run into recursion errors if loc is invalid
                raise
            return self.astype(dtype).insert(loc, item)

        if arr.dtype != object or not isinstance(
            item, (tuple, np.datetime64, np.timedelta64)
        ):
            # with object-dtype we need to worry about numpy incorrectly casting
            # dt64/td64 to integer, also about treating tuples as sequences
            # special-casing dt64/td64 https://github.com/numpy/numpy/issues/12550
            casted = arr.dtype.type(item)
            new_values = np.insert(arr, loc, casted)

        else:
            # error: No overload variant of "insert" matches argument types
            # "ndarray[Any, Any]", "int", "None"
            new_values = np.insert(arr, loc, None)  # type: ignore[call-overload]
            loc = loc if loc >= 0 else loc - 1
            new_values[loc] = item

        out = Index._with_infer(new_values, name=self.name)
        if (
            using_string_dtype()
            and is_string_dtype(out.dtype)
            and new_values.dtype == object
        ):
            out = out.astype(new_values.dtype)
        if self.dtype == object and out.dtype != object:
            # GH#51363
            warnings.warn(
                "The behavior of Index.insert with object-dtype is deprecated, "
                "in a future version this will return an object-dtype Index "
                "instead of inferring a non-object dtype. To retain the old "
                "behavior, do `idx.insert(loc, item).infer_objects(copy=False)`",
                FutureWarning,
                stacklevel=find_stack_level(),
            )
        return out

    def drop(
        self,
        labels: Index | np.ndarray | Iterable[Hashable],
        errors: IgnoreRaise = "raise",
    ) -> Index:
        """
        Make new Index with passed list of labels deleted.

        Parameters
        ----------
        labels : array-like or scalar
        errors : {'ignore', 'raise'}, default 'raise'
            If 'ignore', suppress error and existing labels are dropped.

        Returns
        -------
        Index
            Will be same type as self, except for RangeIndex.

        Raises
        ------
        KeyError
            If not all of the labels are found in the selected axis

        Examples
        --------
        >>> idx = pd.Index(['a', 'b', 'c'])
        >>> idx.drop(['a'])
        Index(['b', 'c'], dtype='object')
        """
        if not isinstance(labels, Index):
            # avoid materializing e.g. RangeIndex
            arr_dtype = "object" if self.dtype == "object" else None
            labels = com.index_labels_to_array(labels, dtype=arr_dtype)

        indexer = self.get_indexer_for(labels)
        mask = indexer == -1
        if mask.any():
            if errors != "ignore":
                raise KeyError(f"{labels[mask].tolist()} not found in axis")
            indexer = indexer[~mask]
        return self.delete(indexer)

    @final
    def infer_objects(self, copy: bool = True) -> Index:
        """
        If we have an object dtype, try to infer a non-object dtype.

        Parameters
        ----------
        copy : bool, default True
            Whether to make a copy in cases where no inference occurs.
        """
        if self._is_multi:
            raise NotImplementedError(
                "infer_objects is not implemented for MultiIndex. "
                "Use index.to_frame().infer_objects() instead."
            )
        if self.dtype != object:
            return self.copy() if copy else self

        values = self._values
        values = cast("npt.NDArray[np.object_]", values)
        res_values = lib.maybe_convert_objects(
            values,
            convert_non_numeric=True,
        )
        if copy and res_values is values:
            return self.copy()
        result = Index(res_values, name=self.name)
        if not copy and res_values is values and self._references is not None:
            result._references = self._references
            result._references.add_index_reference(result)
        return result

    @final
    def diff(self, periods: int = 1) -> Index:
        """
        Computes the difference between consecutive values in the Index object.

        If periods is greater than 1, computes the difference between values that
        are `periods` number of positions apart.

        Parameters
        ----------
        periods : int, optional
            The number of positions between the current and previous
            value to compute the difference with. Default is 1.

        Returns
        -------
        Index
            A new Index object with the computed differences.

        Examples
        --------
        >>> import pandas as pd
        >>> idx = pd.Index([10, 20, 30, 40, 50])
        >>> idx.diff()
        Index([nan, 10.0, 10.0, 10.0, 10.0], dtype='float64')

        """
        return Index(self.to_series().diff(periods))

    @final
    def round(self, decimals: int = 0) -> Self:
        """
        Round each value in the Index to the given number of decimals.

        Parameters
        ----------
        decimals : int, optional
            Number of decimal places to round to. If decimals is negative,
            it specifies the number of positions to the left of the decimal point.

        Returns
        -------
        Index
            A new Index with the rounded values.

        Examples
        --------
        >>> import pandas as pd
        >>> idx = pd.Index([10.1234, 20.5678, 30.9123, 40.4567, 50.7890])
        >>> idx.round(decimals=2)
        Index([10.12, 20.57, 30.91, 40.46, 50.79], dtype='float64')

        """
        return self._constructor(self.to_series().round(decimals))

    # --------------------------------------------------------------------
    # Generated Arithmetic, Comparison, and Unary Methods

    def _cmp_method(self, other, op):
        """
        Wrapper used to dispatch comparison operations.
        """
        if self.is_(other):
            # fastpath
            if op in {operator.eq, operator.le, operator.ge}:
                arr = np.ones(len(self), dtype=bool)
                if self._can_hold_na and not isinstance(self, ABCMultiIndex):
                    # TODO: should set MultiIndex._can_hold_na = False?
                    arr[self.isna()] = False
                return arr
            elif op is operator.ne:
                arr = np.zeros(len(self), dtype=bool)
                if self._can_hold_na and not isinstance(self, ABCMultiIndex):
                    arr[self.isna()] = True
                return arr

        if isinstance(other, (np.ndarray, Index, ABCSeries, ExtensionArray)) and len(
            self
        ) != len(other):
            raise ValueError("Lengths must match to compare")

        if not isinstance(other, ABCMultiIndex):
            other = extract_array(other, extract_numpy=True)
        else:
            other = np.asarray(other)

        if is_object_dtype(self.dtype) and isinstance(other, ExtensionArray):
            # e.g. PeriodArray, Categorical
            result = op(self._values, other)

        elif isinstance(self._values, ExtensionArray):
            result = op(self._values, other)

        elif is_object_dtype(self.dtype) and not isinstance(self, ABCMultiIndex):
            # don't pass MultiIndex
            result = ops.comp_method_OBJECT_ARRAY(op, self._values, other)

        else:
            result = ops.comparison_op(self._values, other, op)

        return result

    @final
    def _logical_method(self, other, op):
        res_name = ops.get_op_result_name(self, other)

        lvalues = self._values
        rvalues = extract_array(other, extract_numpy=True, extract_range=True)

        res_values = ops.logical_op(lvalues, rvalues, op)
        return self._construct_result(res_values, name=res_name)

    @final
    def _construct_result(self, result, name):
        if isinstance(result, tuple):
            return (
                Index(result[0], name=name, dtype=result[0].dtype),
                Index(result[1], name=name, dtype=result[1].dtype),
            )
        return Index(result, name=name, dtype=result.dtype)

    def _arith_method(self, other, op):
        if (
            isinstance(other, Index)
            and is_object_dtype(other.dtype)
            and type(other) is not Index
        ):
            # We return NotImplemented for object-dtype index *subclasses* so they have
            # a chance to implement ops before we unwrap them.
            # See https://github.com/pandas-dev/pandas/issues/31109
            return NotImplemented

        return super()._arith_method(other, op)

    @final
    def _unary_method(self, op):
        result = op(self._values)
        return Index(result, name=self.name)

    def __abs__(self) -> Index:
        return self._unary_method(operator.abs)

    def __neg__(self) -> Index:
        return self._unary_method(operator.neg)

    def __pos__(self) -> Index:
        return self._unary_method(operator.pos)

    def __invert__(self) -> Index:
        # GH#8875
        return self._unary_method(operator.inv)

    # --------------------------------------------------------------------
    # Reductions

    def any(self, *args, **kwargs):
        """
        Return whether any element is Truthy.

        Parameters
        ----------
        *args
            Required for compatibility with numpy.
        **kwargs
            Required for compatibility with numpy.

        Returns
        -------
        bool or array-like (if axis is specified)
            A single element array-like may be converted to bool.

        See Also
        --------
        Index.all : Return whether all elements are True.
        Series.all : Return whether all elements are True.

        Notes
        -----
        Not a Number (NaN), positive infinity and negative infinity
        evaluate to True because these are not equal to zero.

        Examples
        --------
        >>> index = pd.Index([0, 1, 2])
        >>> index.any()
        True

        >>> index = pd.Index([0, 0, 0])
        >>> index.any()
        False
        """
        nv.validate_any(args, kwargs)
        self._maybe_disable_logical_methods("any")
        vals = self._values
        if not isinstance(vals, np.ndarray):
            # i.e. EA, call _reduce instead of "any" to get TypeError instead
            #  of AttributeError
            return vals._reduce("any")
        return np.any(vals)

    def all(self, *args, **kwargs):
        """
        Return whether all elements are Truthy.

        Parameters
        ----------
        *args
            Required for compatibility with numpy.
        **kwargs
            Required for compatibility with numpy.

        Returns
        -------
        bool or array-like (if axis is specified)
            A single element array-like may be converted to bool.

        See Also
        --------
        Index.any : Return whether any element in an Index is True.
        Series.any : Return whether any element in a Series is True.
        Series.all : Return whether all elements in a Series are True.

        Notes
        -----
        Not a Number (NaN), positive infinity and negative infinity
        evaluate to True because these are not equal to zero.

        Examples
        --------
        True, because nonzero integers are considered True.

        >>> pd.Index([1, 2, 3]).all()
        True

        False, because ``0`` is considered False.

        >>> pd.Index([0, 1, 2]).all()
        False
        """
        nv.validate_all(args, kwargs)
        self._maybe_disable_logical_methods("all")
        vals = self._values
        if not isinstance(vals, np.ndarray):
            # i.e. EA, call _reduce instead of "all" to get TypeError instead
            #  of AttributeError
            return vals._reduce("all")
        return np.all(vals)

    @final
    def _maybe_disable_logical_methods(self, opname: str_t) -> None:
        """
        raise if this Index subclass does not support any or all.
        """
        if (
            isinstance(self, ABCMultiIndex)
            # TODO(3.0): PeriodArray and DatetimeArray any/all will raise,
            #  so checking needs_i8_conversion will be unnecessary
            or (needs_i8_conversion(self.dtype) and self.dtype.kind != "m")
        ):
            # This call will raise
            make_invalid_op(opname)(self)

    @Appender(IndexOpsMixin.argmin.__doc__)
    def argmin(self, axis=None, skipna: bool = True, *args, **kwargs) -> int:
        nv.validate_argmin(args, kwargs)
        nv.validate_minmax_axis(axis)

        if not self._is_multi and self.hasnans:
            # Take advantage of cache
            mask = self._isnan
            if not skipna or mask.all():
                warnings.warn(
                    f"The behavior of {type(self).__name__}.argmax/argmin "
                    "with skipna=False and NAs, or with all-NAs is deprecated. "
                    "In a future version this will raise ValueError.",
                    FutureWarning,
                    stacklevel=find_stack_level(),
                )
                return -1
        return super().argmin(skipna=skipna)

    @Appender(IndexOpsMixin.argmax.__doc__)
    def argmax(self, axis=None, skipna: bool = True, *args, **kwargs) -> int:
        nv.validate_argmax(args, kwargs)
        nv.validate_minmax_axis(axis)

        if not self._is_multi and self.hasnans:
            # Take advantage of cache
            mask = self._isnan
            if not skipna or mask.all():
                warnings.warn(
                    f"The behavior of {type(self).__name__}.argmax/argmin "
                    "with skipna=False and NAs, or with all-NAs is deprecated. "
                    "In a future version this will raise ValueError.",
                    FutureWarning,
                    stacklevel=find_stack_level(),
                )
                return -1
        return super().argmax(skipna=skipna)

    def min(self, axis=None, skipna: bool = True, *args, **kwargs):
        """
        Return the minimum value of the Index.

        Parameters
        ----------
        axis : {None}
            Dummy argument for consistency with Series.
        skipna : bool, default True
            Exclude NA/null values when showing the result.
        *args, **kwargs
            Additional arguments and keywords for compatibility with NumPy.

        Returns
        -------
        scalar
            Minimum value.

        See Also
        --------
        Index.max : Return the maximum value of the object.
        Series.min : Return the minimum value in a Series.
        DataFrame.min : Return the minimum values in a DataFrame.

        Examples
        --------
        >>> idx = pd.Index([3, 2, 1])
        >>> idx.min()
        1

        >>> idx = pd.Index(['c', 'b', 'a'])
        >>> idx.min()
        'a'

        For a MultiIndex, the minimum is determined lexicographically.

        >>> idx = pd.MultiIndex.from_product([('a', 'b'), (2, 1)])
        >>> idx.min()
        ('a', 1)
        """
        nv.validate_min(args, kwargs)
        nv.validate_minmax_axis(axis)

        if not len(self):
            return self._na_value

        if len(self) and self.is_monotonic_increasing:
            # quick check
            first = self[0]
            if not isna(first):
                return first

        if not self._is_multi and self.hasnans:
            # Take advantage of cache
            mask = self._isnan
            if not skipna or mask.all():
                return self._na_value

        if not self._is_multi and not isinstance(self._values, np.ndarray):
            return self._values._reduce(name="min", skipna=skipna)

        return nanops.nanmin(self._values, skipna=skipna)

    def max(self, axis=None, skipna: bool = True, *args, **kwargs):
        """
        Return the maximum value of the Index.

        Parameters
        ----------
        axis : int, optional
            For compatibility with NumPy. Only 0 or None are allowed.
        skipna : bool, default True
            Exclude NA/null values when showing the result.
        *args, **kwargs
            Additional arguments and keywords for compatibility with NumPy.

        Returns
        -------
        scalar
            Maximum value.

        See Also
        --------
        Index.min : Return the minimum value in an Index.
        Series.max : Return the maximum value in a Series.
        DataFrame.max : Return the maximum values in a DataFrame.

        Examples
        --------
        >>> idx = pd.Index([3, 2, 1])
        >>> idx.max()
        3

        >>> idx = pd.Index(['c', 'b', 'a'])
        >>> idx.max()
        'c'

        For a MultiIndex, the maximum is determined lexicographically.

        >>> idx = pd.MultiIndex.from_product([('a', 'b'), (2, 1)])
        >>> idx.max()
        ('b', 2)
        """

        nv.validate_max(args, kwargs)
        nv.validate_minmax_axis(axis)

        if not len(self):
            return self._na_value

        if len(self) and self.is_monotonic_increasing:
            # quick check
            last = self[-1]
            if not isna(last):
                return last

        if not self._is_multi and self.hasnans:
            # Take advantage of cache
            mask = self._isnan
            if not skipna or mask.all():
                return self._na_value

        if not self._is_multi and not isinstance(self._values, np.ndarray):
            return self._values._reduce(name="max", skipna=skipna)

        return nanops.nanmax(self._values, skipna=skipna)

    # --------------------------------------------------------------------

    @final
    @property
    def shape(self) -> Shape:
        """
        Return a tuple of the shape of the underlying data.

        Examples
        --------
        >>> idx = pd.Index([1, 2, 3])
        >>> idx
        Index([1, 2, 3], dtype='int64')
        >>> idx.shape
        (3,)
        """
        # See GH#27775, GH#27384 for history/reasoning in how this is defined.
        return (len(self),)


def ensure_index_from_sequences(sequences, names=None) -> Index:
    """
    Construct an index from sequences of data.

    A single sequence returns an Index. Many sequences returns a
    MultiIndex.

    Parameters
    ----------
    sequences : sequence of sequences
    names : sequence of str

    Returns
    -------
    index : Index or MultiIndex

    Examples
    --------
    >>> ensure_index_from_sequences([[1, 2, 3]], names=["name"])
    Index([1, 2, 3], dtype='int64', name='name')

    >>> ensure_index_from_sequences([["a", "a"], ["a", "b"]], names=["L1", "L2"])
    MultiIndex([('a', 'a'),
                ('a', 'b')],
               names=['L1', 'L2'])

    See Also
    --------
    ensure_index
    """
    from pandas.core.indexes.multi import MultiIndex

    if len(sequences) == 1:
        if names is not None:
            names = names[0]
        return Index(sequences[0], name=names)
    else:
        return MultiIndex.from_arrays(sequences, names=names)


def ensure_index(index_like: Axes, copy: bool = False) -> Index:
    """
    Ensure that we have an index from some index-like object.

    Parameters
    ----------
    index_like : sequence
        An Index or other sequence
    copy : bool, default False

    Returns
    -------
    index : Index or MultiIndex

    See Also
    --------
    ensure_index_from_sequences

    Examples
    --------
    >>> ensure_index(['a', 'b'])
    Index(['a', 'b'], dtype='object')

    >>> ensure_index([('a', 'a'),  ('b', 'c')])
    Index([('a', 'a'), ('b', 'c')], dtype='object')

    >>> ensure_index([['a', 'a'], ['b', 'c']])
    MultiIndex([('a', 'b'),
            ('a', 'c')],
           )
    """
    if isinstance(index_like, Index):
        if copy:
            index_like = index_like.copy()
        return index_like

    if isinstance(index_like, ABCSeries):
        name = index_like.name
        return Index(index_like, name=name, copy=copy)

    if is_iterator(index_like):
        index_like = list(index_like)

    if isinstance(index_like, list):
        if type(index_like) is not list:  # noqa: E721
            # must check for exactly list here because of strict type
            # check in clean_index_list
            index_like = list(index_like)

        if len(index_like) and lib.is_all_arraylike(index_like):
            from pandas.core.indexes.multi import MultiIndex

            return MultiIndex.from_arrays(index_like)
        else:
            return Index(index_like, copy=copy, tupleize_cols=False)
    else:
        return Index(index_like, copy=copy)


def ensure_has_len(seq):
    """
    If seq is an iterator, put its values into a list.
    """
    try:
        len(seq)
    except TypeError:
        return list(seq)
    else:
        return seq


def trim_front(strings: list[str]) -> list[str]:
    """
    Trims zeros and decimal points.

    Examples
    --------
    >>> trim_front([" a", " b"])
    ['a', 'b']

    >>> trim_front([" a", " "])
    ['a', '']
    """
    if not strings:
        return strings
    while all(strings) and all(x[0] == " " for x in strings):
        strings = [x[1:] for x in strings]
    return strings


def _validate_join_method(method: str) -> None:
    if method not in ["left", "right", "inner", "outer"]:
        raise ValueError(f"do not recognize join method {method}")


def maybe_extract_name(name, obj, cls) -> Hashable:
    """
    If no name is passed, then extract it from data, validating hashability.
    """
    if name is None and isinstance(obj, (Index, ABCSeries)):
        # Note we don't just check for "name" attribute since that would
        #  pick up e.g. dtype.name
        name = obj.name

    # GH#29069
    if not is_hashable(name):
        raise TypeError(f"{cls.__name__}.name must be a hashable type")

    return name


def get_unanimous_names(*indexes: Index) -> tuple[Hashable, ...]:
    """
    Return common name if all indices agree, otherwise None (level-by-level).

    Parameters
    ----------
    indexes : list of Index objects

    Returns
    -------
    list
        A list representing the unanimous 'names' found.
    """
    name_tups = [tuple(i.names) for i in indexes]
    name_sets = [{*ns} for ns in zip_longest(*name_tups)]
    names = tuple(ns.pop() if len(ns) == 1 else None for ns in name_sets)
    return names


def _unpack_nested_dtype(other: Index) -> DtypeObj:
    """
    When checking if our dtype is comparable with another, we need
    to unpack CategoricalDtype to look at its categories.dtype.

    Parameters
    ----------
    other : Index

    Returns
    -------
    np.dtype or ExtensionDtype
    """
    dtype = other.dtype
    if isinstance(dtype, CategoricalDtype):
        # If there is ever a SparseIndex, this could get dispatched
        #  here too.
        return dtype.categories.dtype
    elif isinstance(dtype, ArrowDtype):
        # GH 53617
        import pyarrow as pa

        if pa.types.is_dictionary(dtype.pyarrow_dtype):
            other = other[:0].astype(ArrowDtype(dtype.pyarrow_dtype.value_type))
    return other.dtype


def _maybe_try_sort(result: Index | ArrayLike, sort: bool | None):
    if sort is not False:
        try:
            # error: Incompatible types in assignment (expression has type
            # "Union[ExtensionArray, ndarray[Any, Any], Index, Series,
            # Tuple[Union[Union[ExtensionArray, ndarray[Any, Any]], Index, Series],
            # ndarray[Any, Any]]]", variable has type "Union[Index,
            # Union[ExtensionArray, ndarray[Any, Any]]]")
            result = algos.safe_sort(result)  # type: ignore[assignment]
        except TypeError as err:
            if sort is True:
                raise
            warnings.warn(
                f"{err}, sort order is undefined for incomparable objects.",
                RuntimeWarning,
                stacklevel=find_stack_level(),
            )
    return result


def get_values_for_csv(
    values: ArrayLike,
    *,
    date_format,
    na_rep: str = "nan",
    quoting=None,
    float_format=None,
    decimal: str = ".",
) -> npt.NDArray[np.object_]:
    """
    Convert to types which can be consumed by the standard library's
    csv.writer.writerows.
    """
    if isinstance(values, Categorical) and values.categories.dtype.kind in "Mm":
        # GH#40754 Convert categorical datetimes to datetime array
        values = algos.take_nd(
            values.categories._values,
            ensure_platform_int(values._codes),
            fill_value=na_rep,
        )

    values = ensure_wrapped_if_datetimelike(values)

    if isinstance(values, (DatetimeArray, TimedeltaArray)):
        if values.ndim == 1:
            result = values._format_native_types(na_rep=na_rep, date_format=date_format)
            result = result.astype(object, copy=False)
            return result

        # GH#21734 Process every column separately, they might have different formats
        results_converted = []
        for i in range(len(values)):
            result = values[i, :]._format_native_types(
                na_rep=na_rep, date_format=date_format
            )
            results_converted.append(result.astype(object, copy=False))
        return np.vstack(results_converted)

    elif isinstance(values.dtype, PeriodDtype):
        # TODO: tests that get here in column path
        values = cast("PeriodArray", values)
        res = values._format_native_types(na_rep=na_rep, date_format=date_format)
        return res

    elif isinstance(values.dtype, IntervalDtype):
        # TODO: tests that get here in column path
        values = cast("IntervalArray", values)
        mask = values.isna()
        if not quoting:
            result = np.asarray(values).astype(str)
        else:
            result = np.array(values, dtype=object, copy=True)

        result[mask] = na_rep
        return result

    elif values.dtype.kind == "f" and not isinstance(values.dtype, SparseDtype):
        # see GH#13418: no special formatting is desired at the
        # output (important for appropriate 'quoting' behaviour),
        # so do not pass it through the FloatArrayFormatter
        if float_format is None and decimal == ".":
            mask = isna(values)

            if not quoting:
                values = values.astype(str)
            else:
                values = np.array(values, dtype="object")

            values[mask] = na_rep
            values = values.astype(object, copy=False)
            return values

        from pandas.io.formats.format import FloatArrayFormatter

        formatter = FloatArrayFormatter(
            values,
            na_rep=na_rep,
            float_format=float_format,
            decimal=decimal,
            quoting=quoting,
            fixed_width=False,
        )
        res = formatter.get_result_as_array()
        res = res.astype(object, copy=False)
        return res

    elif isinstance(values, ExtensionArray):
        mask = isna(values)

        new_values = np.asarray(values.astype(object))
        new_values[mask] = na_rep
        return new_values

    else:
        mask = isna(values)
        itemsize = writers.word_len(na_rep)

        if values.dtype != _dtype_obj and not quoting and itemsize:
            values = values.astype(str)
            if values.dtype.itemsize / np.dtype("U1").itemsize < itemsize:
                # enlarge for the na_rep
                values = values.astype(f"<U{itemsize}")
        else:
            values = np.array(values, dtype="object")

        values[mask] = na_rep
        values = values.astype(object, copy=False)
        return values
````
