## Supplementary software v0.2.1 for "Virtual control arms for paediatric myopia trials: external validation of axial-elongation models": category.py

```
from __future__ import annotations

from typing import (
    TYPE_CHECKING,
    Any,
    Literal,
    cast,
)

import numpy as np

from pandas._libs import index as libindex
from pandas.util._decorators import (
    cache_readonly,
    doc,
)

from pandas.core.dtypes.common import is_scalar
from pandas.core.dtypes.concat import concat_compat
from pandas.core.dtypes.dtypes import CategoricalDtype
from pandas.core.dtypes.missing import (
    is_valid_na_for_dtype,
    isna,
)

from pandas.core.arrays.categorical import (
    Categorical,
    contains,
)
from pandas.core.construction import extract_array
from pandas.core.indexes.base import (
    Index,
    maybe_extract_name,
)
from pandas.core.indexes.extension import (
    NDArrayBackedExtensionIndex,
    inherit_names,
)

if TYPE_CHECKING:
    from collections.abc import Hashable

    from pandas._typing import (
        Dtype,
        DtypeObj,
        Self,
        npt,
    )


@inherit_names(
    [
        "argsort",
        "tolist",
        "codes",
        "categories",
        "ordered",
        "_reverse_indexer",
        "searchsorted",
        "min",
        "max",
    ],
    Categorical,
)
@inherit_names(
    [
        "rename_categories",
        "reorder_categories",
        "add_categories",
        "remove_categories",
        "remove_unused_categories",
        "set_categories",
        "as_ordered",
        "as_unordered",
    ],
    Categorical,
    wrap=True,
)
class CategoricalIndex(NDArrayBackedExtensionIndex):
    """
    Index based on an underlying :class:`Categorical`.

    CategoricalIndex, like Categorical, can only take on a limited,
    and usually fixed, number of possible values (`categories`). Also,
    like Categorical, it might have an order, but numerical operations
    (additions, divisions, ...) are not possible.

    Parameters
    ----------
    data : array-like (1-dimensional)
        The values of the categorical. If `categories` are given, values not in
        `categories` will be replaced with NaN.
    categories : index-like, optional
        The categories for the categorical. Items need to be unique.
        If the categories are not given here (and also not in `dtype`), they
        will be inferred from the `data`.
    ordered : bool, optional
        Whether or not this categorical is treated as an ordered
        categorical. If not given here or in `dtype`, the resulting
        categorical will be unordered.
    dtype : CategoricalDtype or "category", optional
        If :class:`CategoricalDtype`, cannot be used together with
        `categories` or `ordered`.
    copy : bool, default False
        Make a copy of input ndarray.
    name : object, optional
        Name to be stored in the index.

    Attributes
    ----------
    codes
    categories
    ordered

    Methods
    -------
    rename_categories
    reorder_categories
    add_categories
    remove_categories
    remove_unused_categories
    set_categories
    as_ordered
    as_unordered
    map

    Raises
    ------
    ValueError
        If the categories do not validate.
    TypeError
        If an explicit ``ordered=True`` is given but no `categories` and the
        `values` are not sortable.

    See Also
    --------
    Index : The base pandas Index type.
    Categorical : A categorical array.
    CategoricalDtype : Type for categorical data.

    Notes
    -----
    See the `user guide
    <https://pandas.pydata.org/pandas-docs/stable/user_guide/advanced.html#categoricalindex>`__
    for more.

    Examples
    --------
    >>> pd.CategoricalIndex(["a", "b", "c", "a", "b", "c"])
    CategoricalIndex(['a', 'b', 'c', 'a', 'b', 'c'],
                     categories=['a', 'b', 'c'], ordered=False, dtype='category')

    ``CategoricalIndex`` can also be instantiated from a ``Categorical``:

    >>> c = pd.Categorical(["a", "b", "c", "a", "b", "c"])
    >>> pd.CategoricalIndex(c)
    CategoricalIndex(['a', 'b', 'c', 'a', 'b', 'c'],
                     categories=['a', 'b', 'c'], ordered=False, dtype='category')

    Ordered ``CategoricalIndex`` can have a min and max value.

    >>> ci = pd.CategoricalIndex(
    ...     ["a", "b", "c", "a", "b", "c"], ordered=True, categories=["c", "b", "a"]
    ... )
    >>> ci
    CategoricalIndex(['a', 'b', 'c', 'a', 'b', 'c'],
                     categories=['c', 'b', 'a'], ordered=True, dtype='category')
    >>> ci.min()
    'c'
    """

    _typ = "categoricalindex"
    _data_cls = Categorical

    @property
    def _can_hold_strings(self):
        return self.categories._can_hold_strings

    @cache_readonly
    def _should_fallback_to_positional(self) -> bool:
        return self.categories._should_fallback_to_positional

    codes: np.ndarray
    categories: Index
    ordered: bool | None
    _data: Categorical
    _values: Categorical

    @property
    def _engine_type(self) -> type[libindex.IndexEngine]:
        # self.codes can have dtype int8, int16, int32 or int64, so we need
        # to return the corresponding engine type (libindex.Int8Engine, etc.).
        return {
            np.int8: libindex.Int8Engine,
            np.int16: libindex.Int16Engine,
            np.int32: libindex.Int32Engine,
            np.int64: libindex.Int64Engine,
        }[self.codes.dtype.type]

    # --------------------------------------------------------------------
    # Constructors

    def __new__(
        cls,
        data=None,
        categories=None,
        ordered=None,
        dtype: Dtype | None = None,
        copy: bool = False,
        name: Hashable | None = None,
    ) -> Self:
        name = maybe_extract_name(name, data, cls)

        if is_scalar(data):
            # GH#38944 include None here, which pre-2.0 subbed in []
            cls._raise_scalar_data_error(data)

        data = Categorical(
            data, categories=categories, ordered=ordered, dtype=dtype, copy=copy
        )

        return cls._simple_new(data, name=name)

    # --------------------------------------------------------------------

    def _is_dtype_compat(self, other: Index) -> Categorical:
        """
        *this is an internal non-public method*

        provide a comparison between the dtype of self and other (coercing if
        needed)

        Parameters
        ----------
        other : Index

        Returns
        -------
        Categorical

        Raises
        ------
        TypeError if the dtypes are not compatible
        """
        if isinstance(other.dtype, CategoricalDtype):
            cat = extract_array(other)
            cat = cast(Categorical, cat)
            if not cat._categories_match_up_to_permutation(self._values):
                raise TypeError(
                    "categories must match existing categories when appending"
                )

        elif other._is_multi:
            # preempt raising NotImplementedError in isna call
            raise TypeError("MultiIndex is not dtype-compatible with CategoricalIndex")
        else:
            values = other

            cat = Categorical(other, dtype=self.dtype)
            other = CategoricalIndex(cat)
            if not other.isin(values).all():
                raise TypeError(
                    "cannot append a non-category item to a CategoricalIndex"
                )
            cat = other._values

            if not ((cat == values) | (isna(cat) & isna(values))).all():
                # GH#37667 see test_equals_non_category
                raise TypeError(
                    "categories must match existing categories when appending"
                )

        return cat

    def equals(self, other: object) -> bool:
        """
        Determine if two CategoricalIndex objects contain the same elements.

        Returns
        -------
        bool
            ``True`` if two :class:`pandas.CategoricalIndex` objects have equal
            elements, ``False`` otherwise.

        Examples
        --------
        >>> ci = pd.CategoricalIndex(['a', 'b', 'c', 'a', 'b', 'c'])
        >>> ci2 = pd.CategoricalIndex(pd.Categorical(['a', 'b', 'c', 'a', 'b', 'c']))
        >>> ci.equals(ci2)
        True

        The order of elements matters.

        >>> ci3 = pd.CategoricalIndex(['c', 'b', 'a', 'a', 'b', 'c'])
        >>> ci.equals(ci3)
        False

        The orderedness also matters.

        >>> ci4 = ci.as_ordered()
        >>> ci.equals(ci4)
        False

        The categories matter, but the order of the categories matters only when
        ``ordered=True``.

        >>> ci5 = ci.set_categories(['a', 'b', 'c', 'd'])
        >>> ci.equals(ci5)
        False

        >>> ci6 = ci.set_categories(['b', 'c', 'a'])
        >>> ci.equals(ci6)
        True
        >>> ci_ordered = pd.CategoricalIndex(['a', 'b', 'c', 'a', 'b', 'c'],
        ...                                  ordered=True)
        >>> ci2_ordered = ci_ordered.set_categories(['b', 'c', 'a'])
        >>> ci_ordered.equals(ci2_ordered)
        False
        """
        if self.is_(other):
            return True

        if not isinstance(other, Index):
            return False

        try:
            other = self._is_dtype_compat(other)
        except (TypeError, ValueError):
            return False

        return self._data.equals(other)

    # --------------------------------------------------------------------
    # Rendering Methods

    @property
    def _formatter_func(self):
        return self.categories._formatter_func

    def _format_attrs(self):
        """
        Return a list of tuples of the (attr,formatted_value)
        """
        attrs: list[tuple[str, str | int | bool | None]]

        attrs = [
            (
                "categories",
                f"[{', '.join(self._data._repr_categories())}]",
            ),
            ("ordered", self.ordered),
        ]
        extra = super()._format_attrs()
        return attrs + extra

    # --------------------------------------------------------------------

    @property
    def inferred_type(self) -> str:
        return "categorical"

    @doc(Index.__contains__)
    def __contains__(self, key: Any) -> bool:
        # if key is a NaN, check if any NaN is in self.
        if is_valid_na_for_dtype(key, self.categories.dtype):
            return self.hasnans

        return contains(self, key, container=self._engine)

    def reindex(
        self, target, method=None, level=None, limit: int | None = None, tolerance=None
    ) -> tuple[Index, npt.NDArray[np.intp] | None]:
        """
        Create index with target's values (move/add/delete values as necessary)

        Returns
        -------
        new_index : pd.Index
            Resulting index
        indexer : np.ndarray[np.intp] or None
            Indices of output values in original index

        """
        if method is not None:
            raise NotImplementedError(
                "argument method is not implemented for CategoricalIndex.reindex"
            )
        if level is not None:
            raise NotImplementedError(
                "argument level is not implemented for CategoricalIndex.reindex"
            )
        if limit is not None:
            raise NotImplementedError(
                "argument limit is not implemented for CategoricalIndex.reindex"
            )
        return super().reindex(target)

    # --------------------------------------------------------------------
    # Indexing Methods

    def _maybe_cast_indexer(self, key) -> int:
        # GH#41933: we have to do this instead of self._data._validate_scalar
        #  because this will correctly get partial-indexing on Interval categories
        try:
            return self._data._unbox_scalar(key)
        except KeyError:
            if is_valid_na_for_dtype(key, self.categories.dtype):
                return -1
            raise

    def _maybe_cast_listlike_indexer(self, values) -> CategoricalIndex:
        if isinstance(values, CategoricalIndex):
            values = values._data
        if isinstance(values, Categorical):
            # Indexing on codes is more efficient if categories are the same,
            #  so we can apply some optimizations based on the degree of
            #  dtype-matching.
            cat = self._data._encode_with_my_categories(values)
            codes = cat._codes
        else:
            codes = self.categories.get_indexer(values)
            codes = codes.astype(self.codes.dtype, copy=False)
            cat = self._data._from_backing_data(codes)
        return type(self)._simple_new(cat)

    # --------------------------------------------------------------------

    def _is_comparable_dtype(self, dtype: DtypeObj) -> bool:
        return self.categories._is_comparable_dtype(dtype)

    def map(self, mapper, na_action: Literal["ignore"] | None = None):
        """
        Map values using input an input mapping or function.

        Maps the values (their categories, not the codes) of the index to new
        categories. If the mapping correspondence is one-to-one the result is a
        :class:`~pandas.CategoricalIndex` which has the same order property as
        the original, otherwise an :class:`~pandas.Index` is returned.

        If a `dict` or :class:`~pandas.Series` is used any unmapped category is
        mapped to `NaN`. Note that if this happens an :class:`~pandas.Index`
        will be returned.

        Parameters
        ----------
        mapper : function, dict, or Series
            Mapping correspondence.

        Returns
        -------
        pandas.CategoricalIndex or pandas.Index
            Mapped index.

        See Also
        --------
        Index.map : Apply a mapping correspondence on an
            :class:`~pandas.Index`.
        Series.map : Apply a mapping correspondence on a
            :class:`~pandas.Series`.
        Series.apply : Apply more complex functions on a
            :class:`~pandas.Series`.

        Examples
        --------
        >>> idx = pd.CategoricalIndex(['a', 'b', 'c'])
        >>> idx
        CategoricalIndex(['a', 'b', 'c'], categories=['a', 'b', 'c'],
                          ordered=False, dtype='category')
        >>> idx.map(lambda x: x.upper())
        CategoricalIndex(['A', 'B', 'C'], categories=['A', 'B', 'C'],
                         ordered=False, dtype='category')
        >>> idx.map({'a': 'first', 'b': 'second', 'c': 'third'})
        CategoricalIndex(['first', 'second', 'third'], categories=['first',
                         'second', 'third'], ordered=False, dtype='category')

        If the mapping is one-to-one the ordering of the categories is
        preserved:

        >>> idx = pd.CategoricalIndex(['a', 'b', 'c'], ordered=True)
        >>> idx
        CategoricalIndex(['a', 'b', 'c'], categories=['a', 'b', 'c'],
                         ordered=True, dtype='category')
        >>> idx.map({'a': 3, 'b': 2, 'c': 1})
        CategoricalIndex([3, 2, 1], categories=[3, 2, 1], ordered=True,
                         dtype='category')

        If the mapping is not one-to-one an :class:`~pandas.Index` is returned:

        >>> idx.map({'a': 'first', 'b': 'second', 'c': 'first'})
        Index(['first', 'second', 'first'], dtype='object')

        If a `dict` is used, all unmapped categories are mapped to `NaN` and
        the result is an :class:`~pandas.Index`:

        >>> idx.map({'a': 'first', 'b': 'second'})
        Index(['first', 'second', nan], dtype='object')
        """
        mapped = self._values.map(mapper, na_action=na_action)
        return Index(mapped, name=self.name)

    def _concat(self, to_concat: list[Index], name: Hashable) -> Index:
        # if calling index is category, don't check dtype of others
        try:
            cat = Categorical._concat_same_type(
                [self._is_dtype_compat(c) for c in to_concat]
            )
        except TypeError:
            # not all to_concat elements are among our categories (or NA)

            res = concat_compat([x._values for x in to_concat])
            return Index(res, name=name)
        else:
            return type(self)._simple_new(cat, name=name)
```
