## Supplementary software v0.2.1 for "Virtual control arms for paediatric myopia trials: external validation of axial-elongation models": datetimelike.py

```
"""
Base and utility classes for tseries type pandas objects.
"""
from __future__ import annotations

from abc import (
    ABC,
    abstractmethod,
)
from typing import (
    TYPE_CHECKING,
    Any,
    Callable,
    cast,
    final,
)
import warnings

import numpy as np

from pandas._config import using_copy_on_write

from pandas._libs import (
    NaT,
    Timedelta,
    lib,
)
from pandas._libs.tslibs import (
    BaseOffset,
    Resolution,
    Tick,
    parsing,
    to_offset,
)
from pandas._libs.tslibs.dtypes import freq_to_period_freqstr
from pandas.compat.numpy import function as nv
from pandas.errors import (
    InvalidIndexError,
    NullFrequencyError,
)
from pandas.util._decorators import (
    Appender,
    cache_readonly,
    doc,
)
from pandas.util._exceptions import find_stack_level

from pandas.core.dtypes.common import (
    is_integer,
    is_list_like,
)
from pandas.core.dtypes.concat import concat_compat
from pandas.core.dtypes.dtypes import CategoricalDtype

from pandas.core.arrays import (
    DatetimeArray,
    ExtensionArray,
    PeriodArray,
    TimedeltaArray,
)
from pandas.core.arrays.datetimelike import DatetimeLikeArrayMixin
import pandas.core.common as com
import pandas.core.indexes.base as ibase
from pandas.core.indexes.base import (
    Index,
    _index_shared_docs,
)
from pandas.core.indexes.extension import NDArrayBackedExtensionIndex
from pandas.core.indexes.range import RangeIndex
from pandas.core.tools.timedeltas import to_timedelta

if TYPE_CHECKING:
    from collections.abc import Sequence
    from datetime import datetime

    from pandas._typing import (
        Axis,
        Self,
        npt,
    )

    from pandas import CategoricalIndex

_index_doc_kwargs = dict(ibase._index_doc_kwargs)


class DatetimeIndexOpsMixin(NDArrayBackedExtensionIndex, ABC):
    """
    Common ops mixin to support a unified interface datetimelike Index.
    """

    _can_hold_strings = False
    _data: DatetimeArray | TimedeltaArray | PeriodArray

    @doc(DatetimeLikeArrayMixin.mean)
    def mean(self, *, skipna: bool = True, axis: int | None = 0):
        return self._data.mean(skipna=skipna, axis=axis)

    @property
    def freq(self) -> BaseOffset | None:
        return self._data.freq

    @freq.setter
    def freq(self, value) -> None:
        # error: Property "freq" defined in "PeriodArray" is read-only  [misc]
        self._data.freq = value  # type: ignore[misc]

    @property
    def asi8(self) -> npt.NDArray[np.int64]:
        return self._data.asi8

    @property
    @doc(DatetimeLikeArrayMixin.freqstr)
    def freqstr(self) -> str:
        from pandas import PeriodIndex

        if self._data.freqstr is not None and isinstance(
            self._data, (PeriodArray, PeriodIndex)
        ):
            freq = freq_to_period_freqstr(self._data.freq.n, self._data.freq.name)
            return freq
        else:
            return self._data.freqstr  # type: ignore[return-value]

    @cache_readonly
    @abstractmethod
    def _resolution_obj(self) -> Resolution:
        ...

    @cache_readonly
    @doc(DatetimeLikeArrayMixin.resolution)
    def resolution(self) -> str:
        return self._data.resolution

    # ------------------------------------------------------------------------

    @cache_readonly
    def hasnans(self) -> bool:
        return self._data._hasna

    def equals(self, other: Any) -> bool:
        """
        Determines if two Index objects contain the same elements.
        """
        if self.is_(other):
            return True

        if not isinstance(other, Index):
            return False
        elif other.dtype.kind in "iufc":
            return False
        elif not isinstance(other, type(self)):
            should_try = False
            inferable = self._data._infer_matches
            if other.dtype == object:
                should_try = other.inferred_type in inferable
            elif isinstance(other.dtype, CategoricalDtype):
                other = cast("CategoricalIndex", other)
                should_try = other.categories.inferred_type in inferable

            if should_try:
                try:
                    other = type(self)(other)
                except (ValueError, TypeError, OverflowError):
                    # e.g.
                    #  ValueError -> cannot parse str entry, or OutOfBoundsDatetime
                    #  TypeError  -> trying to convert IntervalIndex to DatetimeIndex
                    #  OverflowError -> Index([very_large_timedeltas])
                    return False

        if self.dtype != other.dtype:
            # have different timezone
            return False

        return np.array_equal(self.asi8, other.asi8)

    @Appender(Index.__contains__.__doc__)
    def __contains__(self, key: Any) -> bool:
        hash(key)
        try:
            self.get_loc(key)
        except (KeyError, TypeError, ValueError, InvalidIndexError):
            return False
        return True

    def _convert_tolerance(self, tolerance, target):
        tolerance = np.asarray(to_timedelta(tolerance).to_numpy())
        return super()._convert_tolerance(tolerance, target)

    # --------------------------------------------------------------------
    # Rendering Methods
    _default_na_rep = "NaT"

    def format(
        self,
        name: bool = False,
        formatter: Callable | None = None,
        na_rep: str = "NaT",
        date_format: str | None = None,
    ) -> list[str]:
        """
        Render a string representation of the Index.
        """
        warnings.warn(
            # GH#55413
            f"{type(self).__name__}.format is deprecated and will be removed "
            "in a future version. Convert using index.astype(str) or "
            "index.map(formatter) instead.",
            FutureWarning,
            stacklevel=find_stack_level(),
        )
        header = []
        if name:
            header.append(
                ibase.pprint_thing(self.name, escape_chars=("\t", "\r", "\n"))
                if self.name is not None
                else ""
            )

        if formatter is not None:
            return header + list(self.map(formatter))

        return self._format_with_header(
            header=header, na_rep=na_rep, date_format=date_format
        )

    def _format_with_header(
        self, *, header: list[str], na_rep: str, date_format: str | None = None
    ) -> list[str]:
        # TODO: not reached in tests 2023-10-11
        # matches base class except for whitespace padding and date_format
        return header + list(
            self._get_values_for_csv(na_rep=na_rep, date_format=date_format)
        )

    @property
    def _formatter_func(self):
        return self._data._formatter()

    def _format_attrs(self):
        """
        Return a list of tuples of the (attr,formatted_value).
        """
        attrs = super()._format_attrs()
        for attrib in self._attributes:
            # iterating over _attributes prevents us from doing this for PeriodIndex
            if attrib == "freq":
                freq = self.freqstr
                if freq is not None:
                    freq = repr(freq)  # e.g. D -> 'D'
                attrs.append(("freq", freq))
        return attrs

    @Appender(Index._summary.__doc__)
    def _summary(self, name=None) -> str:
        result = super()._summary(name=name)
        if self.freq:
            result += f"\nFreq: {self.freqstr}"

        return result

    # --------------------------------------------------------------------
    # Indexing Methods

    @final
    def _can_partial_date_slice(self, reso: Resolution) -> bool:
        # e.g. test_getitem_setitem_periodindex
        # History of conversation GH#3452, GH#3931, GH#2369, GH#14826
        return reso > self._resolution_obj
        # NB: for DTI/PI, not TDI

    def _parsed_string_to_bounds(self, reso: Resolution, parsed):
        raise NotImplementedError

    def _parse_with_reso(self, label: str):
        # overridden by TimedeltaIndex
        try:
            if self.freq is None or hasattr(self.freq, "rule_code"):
                freq = self.freq
        except NotImplementedError:
            freq = getattr(self, "freqstr", getattr(self, "inferred_freq", None))

        freqstr: str | None
        if freq is not None and not isinstance(freq, str):
            freqstr = freq.rule_code
        else:
            freqstr = freq

        if isinstance(label, np.str_):
            # GH#45580
            label = str(label)

        parsed, reso_str = parsing.parse_datetime_string_with_reso(label, freqstr)
        reso = Resolution.from_attrname(reso_str)
        return parsed, reso

    def _get_string_slice(self, key: str):
        # overridden by TimedeltaIndex
        parsed, reso = self._parse_with_reso(key)
        try:
            return self._partial_date_slice(reso, parsed)
        except KeyError as err:
            raise KeyError(key) from err

    @final
    def _partial_date_slice(
        self,
        reso: Resolution,
        parsed: datetime,
    ) -> slice | npt.NDArray[np.intp]:
        """
        Parameters
        ----------
        reso : Resolution
        parsed : datetime

        Returns
        -------
        slice or ndarray[intp]
        """
        if not self._can_partial_date_slice(reso):
            raise ValueError

        t1, t2 = self._parsed_string_to_bounds(reso, parsed)
        vals = self._data._ndarray
        unbox = self._data._unbox

        if self.is_monotonic_increasing:
            if len(self) and (
                (t1 < self[0] and t2 < self[0]) or (t1 > self[-1] and t2 > self[-1])
            ):
                # we are out of range
                raise KeyError

            # TODO: does this depend on being monotonic _increasing_?

            # a monotonic (sorted) series can be sliced
            left = vals.searchsorted(unbox(t1), side="left")
            right = vals.searchsorted(unbox(t2), side="right")
            return slice(left, right)

        else:
            lhs_mask = vals >= unbox(t1)
            rhs_mask = vals <= unbox(t2)

            # try to find the dates
            return (lhs_mask & rhs_mask).nonzero()[0]

    def _maybe_cast_slice_bound(self, label, side: str):
        """
        If label is a string, cast it to scalar type according to resolution.

        Parameters
        ----------
        label : object
        side : {'left', 'right'}

        Returns
        -------
        label : object

        Notes
        -----
        Value of `side` parameter should be validated in caller.
        """
        if isinstance(label, str):
            try:
                parsed, reso = self._parse_with_reso(label)
            except ValueError as err:
                # DTI -> parsing.DateParseError
                # TDI -> 'unit abbreviation w/o a number'
                # PI -> string cannot be parsed as datetime-like
                self._raise_invalid_indexer("slice", label, err)

            lower, upper = self._parsed_string_to_bounds(reso, parsed)
            return lower if side == "left" else upper
        elif not isinstance(label, self._data._recognized_scalars):
            self._raise_invalid_indexer("slice", label)

        return label

    # --------------------------------------------------------------------
    # Arithmetic Methods

    def shift(self, periods: int = 1, freq=None) -> Self:
        """
        Shift index by desired number of time frequency increments.

        This method is for shifting the values of datetime-like indexes
        by a specified time increment a given number of times.

        Parameters
        ----------
        periods : int, default 1
            Number of periods (or increments) to shift by,
            can be positive or negative.
        freq : pandas.DateOffset, pandas.Timedelta or string, optional
            Frequency increment to shift by.
            If None, the index is shifted by its own `freq` attribute.
            Offset aliases are valid strings, e.g., 'D', 'W', 'M' etc.

        Returns
        -------
        pandas.DatetimeIndex
            Shifted index.

        See Also
        --------
        Index.shift : Shift values of Index.
        PeriodIndex.shift : Shift values of PeriodIndex.
        """
        raise NotImplementedError

    # --------------------------------------------------------------------

    @doc(Index._maybe_cast_listlike_indexer)
    def _maybe_cast_listlike_indexer(self, keyarr):
        try:
            res = self._data._validate_listlike(keyarr, allow_object=True)
        except (ValueError, TypeError):
            if not isinstance(keyarr, ExtensionArray):
                # e.g. we don't want to cast DTA to ndarray[object]
                res = com.asarray_tuplesafe(keyarr)
                # TODO: com.asarray_tuplesafe shouldn't cast e.g. DatetimeArray
            else:
                res = keyarr
        return Index(res, dtype=res.dtype)


class DatetimeTimedeltaMixin(DatetimeIndexOpsMixin, ABC):
    """
    Mixin class for methods shared by DatetimeIndex and TimedeltaIndex,
    but not PeriodIndex
    """

    _data: DatetimeArray | TimedeltaArray
    _comparables = ["name", "freq"]
    _attributes = ["name", "freq"]

    # Compat for frequency inference, see GH#23789
    _is_monotonic_increasing = Index.is_monotonic_increasing
    _is_monotonic_decreasing = Index.is_monotonic_decreasing
    _is_unique = Index.is_unique

    @property
    def unit(self) -> str:
        return self._data.unit

    def as_unit(self, unit: str) -> Self:
        """
        Convert to a dtype with the given unit resolution.

        Parameters
        ----------
        unit : {'s', 'ms', 'us', 'ns'}

        Returns
        -------
        same type as self

        Examples
        --------
        For :class:`pandas.DatetimeIndex`:

        >>> idx = pd.DatetimeIndex(['2020-01-02 01:02:03.004005006'])
        >>> idx
        DatetimeIndex(['2020-01-02 01:02:03.004005006'],
                      dtype='datetime64[ns]', freq=None)
        >>> idx.as_unit('s')
        DatetimeIndex(['2020-01-02 01:02:03'], dtype='datetime64[s]', freq=None)

        For :class:`pandas.TimedeltaIndex`:

        >>> tdelta_idx = pd.to_timedelta(['1 day 3 min 2 us 42 ns'])
        >>> tdelta_idx
        TimedeltaIndex(['1 days 00:03:00.000002042'],
                        dtype='timedelta64[ns]', freq=None)
        >>> tdelta_idx.as_unit('s')
        TimedeltaIndex(['1 days 00:03:00'], dtype='timedelta64[s]', freq=None)
        """
        arr = self._data.as_unit(unit)
        return type(self)._simple_new(arr, name=self.name)

    def _with_freq(self, freq):
        arr = self._data._with_freq(freq)
        return type(self)._simple_new(arr, name=self._name)

    @property
    def values(self) -> np.ndarray:
        # NB: For Datetime64TZ this is lossy
        data = self._data._ndarray
        if using_copy_on_write():
            data = data.view()
            data.flags.writeable = False
        return data

    @doc(DatetimeIndexOpsMixin.shift)
    def shift(self, periods: int = 1, freq=None) -> Self:
        if freq is not None and freq != self.freq:
            if isinstance(freq, str):
                freq = to_offset(freq)
            offset = periods * freq
            return self + offset

        if periods == 0 or len(self) == 0:
            # GH#14811 empty case
            return self.copy()

        if self.freq is None:
            raise NullFrequencyError("Cannot shift with no freq")

        start = self[0] + periods * self.freq
        end = self[-1] + periods * self.freq

        # Note: in the DatetimeTZ case, _generate_range will infer the
        #  appropriate timezone from `start` and `end`, so tz does not need
        #  to be passed explicitly.
        result = self._data._generate_range(
            start=start, end=end, periods=None, freq=self.freq, unit=self.unit
        )
        return type(self)._simple_new(result, name=self.name)

    @cache_readonly
    @doc(DatetimeLikeArrayMixin.inferred_freq)
    def inferred_freq(self) -> str | None:
        return self._data.inferred_freq

    # --------------------------------------------------------------------
    # Set Operation Methods

    @cache_readonly
    def _as_range_index(self) -> RangeIndex:
        # Convert our i8 representations to RangeIndex
        # Caller is responsible for checking isinstance(self.freq, Tick)
        freq = cast(Tick, self.freq)
        tick = Timedelta(freq).as_unit("ns")._value
        rng = range(self[0]._value, self[-1]._value + tick, tick)
        return RangeIndex(rng)

    def _can_range_setop(self, other) -> bool:
        return isinstance(self.freq, Tick) and isinstance(other.freq, Tick)

    def _wrap_range_setop(self, other, res_i8) -> Self:
        new_freq = None
        if not len(res_i8):
            # RangeIndex defaults to step=1, which we don't want.
            new_freq = self.freq
        elif isinstance(res_i8, RangeIndex):
            new_freq = to_offset(Timedelta(res_i8.step))

        # TODO(GH#41493): we cannot just do
        #  type(self._data)(res_i8.values, dtype=self.dtype, freq=new_freq)
        # because test_setops_preserve_freq fails with _validate_frequency raising.
        # This raising is incorrect, as 'on_freq' is incorrect. This will
        # be fixed by GH#41493
        res_values = res_i8.values.view(self._data._ndarray.dtype)
        result = type(self._data)._simple_new(
            # error: Argument "dtype" to "_simple_new" of "DatetimeArray" has
            # incompatible type "Union[dtype[Any], ExtensionDtype]"; expected
            # "Union[dtype[datetime64], DatetimeTZDtype]"
            res_values,
            dtype=self.dtype,  # type: ignore[arg-type]
            freq=new_freq,  # type: ignore[arg-type]
        )
        return cast("Self", self._wrap_setop_result(other, result))

    def _range_intersect(self, other, sort) -> Self:
        # Dispatch to RangeIndex intersection logic.
        left = self._as_range_index
        right = other._as_range_index
        res_i8 = left.intersection(right, sort=sort)
        return self._wrap_range_setop(other, res_i8)

    def _range_union(self, other, sort) -> Self:
        # Dispatch to RangeIndex union logic.
        left = self._as_range_index
        right = other._as_range_index
        res_i8 = left.union(right, sort=sort)
        return self._wrap_range_setop(other, res_i8)

    def _intersection(self, other: Index, sort: bool = False) -> Index:
        """
        intersection specialized to the case with matching dtypes and both non-empty.
        """
        other = cast("DatetimeTimedeltaMixin", other)

        if self._can_range_setop(other):
            return self._range_intersect(other, sort=sort)

        if not self._can_fast_intersect(other):
            result = Index._intersection(self, other, sort=sort)
            # We need to invalidate the freq because Index._intersection
            #  uses _shallow_copy on a view of self._data, which will preserve
            #  self.freq if we're not careful.
            # At this point we should have result.dtype == self.dtype
            #  and type(result) is type(self._data)
            result = self._wrap_setop_result(other, result)
            return result._with_freq(None)._with_freq("infer")

        else:
            return self._fast_intersect(other, sort)

    def _fast_intersect(self, other, sort):
        # to make our life easier, "sort" the two ranges
        if self[0] <= other[0]:
            left, right = self, other
        else:
            left, right = other, self

        # after sorting, the intersection always starts with the right index
        # and ends with the index of which the last elements is smallest
        end = min(left[-1], right[-1])
        start = right[0]

        if end < start:
            result = self[:0]
        else:
            lslice = slice(*left.slice_locs(start, end))
            result = left._values[lslice]

        return result

    def _can_fast_intersect(self, other: Self) -> bool:
        # Note: we only get here with len(self) > 0 and len(other) > 0
        if self.freq is None:
            return False

        elif other.freq != self.freq:
            return False

        elif not self.is_monotonic_increasing:
            # Because freq is not None, we must then be monotonic decreasing
            return False

        # this along with matching freqs ensure that we "line up",
        #  so intersection will preserve freq
        # Note we are assuming away Ticks, as those go through _range_intersect
        # GH#42104
        return self.freq.n == 1

    def _can_fast_union(self, other: Self) -> bool:
        # Assumes that type(self) == type(other), as per the annotation
        # The ability to fast_union also implies that `freq` should be
        #  retained on union.
        freq = self.freq

        if freq is None or freq != other.freq:
            return False

        if not self.is_monotonic_increasing:
            # Because freq is not None, we must then be monotonic decreasing
            # TODO: do union on the reversed indexes?
            return False

        if len(self) == 0 or len(other) == 0:
            # only reached via union_many
            return True

        # to make our life easier, "sort" the two ranges
        if self[0] <= other[0]:
            left, right = self, other
        else:
            left, right = other, self

        right_start = right[0]
        left_end = left[-1]

        # Only need to "adjoin", not overlap
        return (right_start == left_end + freq) or right_start in left

    def _fast_union(self, other: Self, sort=None) -> Self:
        # Caller is responsible for ensuring self and other are non-empty

        # to make our life easier, "sort" the two ranges
        if self[0] <= other[0]:
            left, right = self, other
        elif sort is False:
            # TDIs are not in the "correct" order and we don't want
            #  to sort but want to remove overlaps
            left, right = self, other
            left_start = left[0]
            loc = right.searchsorted(left_start, side="left")
            right_chunk = right._values[:loc]
            dates = concat_compat((left._values, right_chunk))
            result = type(self)._simple_new(dates, name=self.name)
            return result
        else:
            left, right = other, self

        left_end = left[-1]
        right_end = right[-1]

        # concatenate
        if left_end < right_end:
            loc = right.searchsorted(left_end, side="right")
            right_chunk = right._values[loc:]
            dates = concat_compat([left._values, right_chunk])
            # The can_fast_union check ensures that the result.freq
            #  should match self.freq
            assert isinstance(dates, type(self._data))
            # error: Item "ExtensionArray" of "ExtensionArray |
            # ndarray[Any, Any]" has no attribute "_freq"
            assert dates._freq == self.freq  # type: ignore[union-attr]
            result = type(self)._simple_new(dates)
            return result
        else:
            return left

    def _union(self, other, sort):
        # We are called by `union`, which is responsible for this validation
        assert isinstance(other, type(self))
        assert self.dtype == other.dtype

        if self._can_range_setop(other):
            return self._range_union(other, sort=sort)

        if self._can_fast_union(other):
            result = self._fast_union(other, sort=sort)
            # in the case with sort=None, the _can_fast_union check ensures
            #  that result.freq == self.freq
            return result
        else:
            return super()._union(other, sort)._with_freq("infer")

    # --------------------------------------------------------------------
    # Join Methods

    def _get_join_freq(self, other):
        """
        Get the freq to attach to the result of a join operation.
        """
        freq = None
        if self._can_fast_union(other):
            freq = self.freq
        return freq

    def _wrap_joined_index(
        self, joined, other, lidx: npt.NDArray[np.intp], ridx: npt.NDArray[np.intp]
    ):
        assert other.dtype == self.dtype, (other.dtype, self.dtype)
        result = super()._wrap_joined_index(joined, other, lidx, ridx)
        result._data._freq = self._get_join_freq(other)
        return result

    def _get_engine_target(self) -> np.ndarray:
        # engine methods and libjoin methods need dt64/td64 values cast to i8
        return self._data._ndarray.view("i8")

    def _from_join_target(self, result: np.ndarray):
        # view e.g. i8 back to M8[ns]
        result = result.view(self._data._ndarray.dtype)
        return self._data._from_backing_data(result)

    # --------------------------------------------------------------------
    # List-like Methods

    def _get_delete_freq(self, loc: int | slice | Sequence[int]):
        """
        Find the `freq` for self.delete(loc).
        """
        freq = None
        if self.freq is not None:
            if is_integer(loc):
                if loc in (0, -len(self), -1, len(self) - 1):
                    freq = self.freq
            else:
                if is_list_like(loc):
                    # error: Incompatible types in assignment (expression has
                    # type "Union[slice, ndarray]", variable has type
                    # "Union[int, slice, Sequence[int]]")
                    loc = lib.maybe_indices_to_slice(  # type: ignore[assignment]
                        np.asarray(loc, dtype=np.intp), len(self)
                    )
                if isinstance(loc, slice) and loc.step in (1, None):
                    if loc.start in (0, None) or loc.stop in (len(self), None):
                        freq = self.freq
        return freq

    def _get_insert_freq(self, loc: int, item):
        """
        Find the `freq` for self.insert(loc, item).
        """
        value = self._data._validate_scalar(item)
        item = self._data._box_func(value)

        freq = None
        if self.freq is not None:
            # freq can be preserved on edge cases
            if self.size:
                if item is NaT:
                    pass
                elif loc in (0, -len(self)) and item + self.freq == self[0]:
                    freq = self.freq
                elif (loc == len(self)) and item - self.freq == self[-1]:
                    freq = self.freq
            else:
                # Adding a single item to an empty index may preserve freq
                if isinstance(self.freq, Tick):
                    # all TimedeltaIndex cases go through here; is_on_offset
                    #  would raise TypeError
                    freq = self.freq
                elif self.freq.is_on_offset(item):
                    freq = self.freq
        return freq

    @doc(NDArrayBackedExtensionIndex.delete)
    def delete(self, loc) -> Self:
        result = super().delete(loc)
        result._data._freq = self._get_delete_freq(loc)
        return result

    @doc(NDArrayBackedExtensionIndex.insert)
    def insert(self, loc: int, item):
        result = super().insert(loc, item)
        if isinstance(result, type(self)):
            # i.e. parent class method did not cast
            result._data._freq = self._get_insert_freq(loc, item)
        return result

    # --------------------------------------------------------------------
    # NDArray-Like Methods

    @Appender(_index_shared_docs["take"] % _index_doc_kwargs)
    def take(
        self,
        indices,
        axis: Axis = 0,
        allow_fill: bool = True,
        fill_value=None,
        **kwargs,
    ) -> Self:
        nv.validate_take((), kwargs)
        indices = np.asarray(indices, dtype=np.intp)

        result = NDArrayBackedExtensionIndex.take(
            self, indices, axis, allow_fill, fill_value, **kwargs
        )

        maybe_slice = lib.maybe_indices_to_slice(indices, len(self))
        if isinstance(maybe_slice, slice):
            freq = self._data._get_getitem_freq(maybe_slice)
            result._data._freq = freq
        return result
```
