## Supplementary software v0.2.1 for "Virtual control arms for paediatric myopia trials: external validation of axial-elongation models": datetimes.py

```
from __future__ import annotations

import datetime as dt
import operator
from typing import TYPE_CHECKING
import warnings

import numpy as np
import pytz

from pandas._libs import (
    NaT,
    Period,
    Timestamp,
    index as libindex,
    lib,
)
from pandas._libs.tslibs import (
    Resolution,
    Tick,
    Timedelta,
    periods_per_day,
    timezones,
    to_offset,
)
from pandas._libs.tslibs.offsets import prefix_mapping
from pandas.util._decorators import (
    cache_readonly,
    doc,
)
from pandas.util._exceptions import find_stack_level

from pandas.core.dtypes.common import is_scalar
from pandas.core.dtypes.dtypes import DatetimeTZDtype
from pandas.core.dtypes.generic import ABCSeries
from pandas.core.dtypes.missing import is_valid_na_for_dtype

from pandas.core.arrays.datetimes import (
    DatetimeArray,
    tz_to_dtype,
)
import pandas.core.common as com
from pandas.core.indexes.base import (
    Index,
    maybe_extract_name,
)
from pandas.core.indexes.datetimelike import DatetimeTimedeltaMixin
from pandas.core.indexes.extension import inherit_names
from pandas.core.tools.times import to_time

if TYPE_CHECKING:
    from collections.abc import Hashable

    from pandas._typing import (
        Dtype,
        DtypeObj,
        Frequency,
        IntervalClosedType,
        Self,
        TimeAmbiguous,
        TimeNonexistent,
        npt,
    )

    from pandas.core.api import (
        DataFrame,
        PeriodIndex,
    )

from pandas._libs.tslibs.dtypes import OFFSET_TO_PERIOD_FREQSTR


def _new_DatetimeIndex(cls, d):
    """
    This is called upon unpickling, rather than the default which doesn't
    have arguments and breaks __new__
    """
    if "data" in d and not isinstance(d["data"], DatetimeIndex):
        # Avoid need to verify integrity by calling simple_new directly
        data = d.pop("data")
        if not isinstance(data, DatetimeArray):
            # For backward compat with older pickles, we may need to construct
            #  a DatetimeArray to adapt to the newer _simple_new signature
            tz = d.pop("tz")
            freq = d.pop("freq")
            dta = DatetimeArray._simple_new(data, dtype=tz_to_dtype(tz), freq=freq)
        else:
            dta = data
            for key in ["tz", "freq"]:
                # These are already stored in our DatetimeArray; if they are
                #  also in the pickle and don't match, we have a problem.
                if key in d:
                    assert d[key] == getattr(dta, key)
                    d.pop(key)
        result = cls._simple_new(dta, **d)
    else:
        with warnings.catch_warnings():
            # TODO: If we knew what was going in to **d, we might be able to
            #  go through _simple_new instead
            warnings.simplefilter("ignore")
            result = cls.__new__(cls, **d)

    return result


@inherit_names(
    DatetimeArray._field_ops
    + [
        method
        for method in DatetimeArray._datetimelike_methods
        if method not in ("tz_localize", "tz_convert", "strftime")
    ],
    DatetimeArray,
    wrap=True,
)
@inherit_names(["is_normalized"], DatetimeArray, cache=True)
@inherit_names(
    [
        "tz",
        "tzinfo",
        "dtype",
        "to_pydatetime",
        "date",
        "time",
        "timetz",
        "std",
    ]
    + DatetimeArray._bool_ops,
    DatetimeArray,
)
class DatetimeIndex(DatetimeTimedeltaMixin):
    """
    Immutable ndarray-like of datetime64 data.

    Represented internally as int64, and which can be boxed to Timestamp objects
    that are subclasses of datetime and carry metadata.

    .. versionchanged:: 2.0.0
        The various numeric date/time attributes (:attr:`~DatetimeIndex.day`,
        :attr:`~DatetimeIndex.month`, :attr:`~DatetimeIndex.year` etc.) now have dtype
        ``int32``. Previously they had dtype ``int64``.

    Parameters
    ----------
    data : array-like (1-dimensional)
        Datetime-like data to construct index with.
    freq : str or pandas offset object, optional
        One of pandas date offset strings or corresponding objects. The string
        'infer' can be passed in order to set the frequency of the index as the
        inferred frequency upon creation.
    tz : pytz.timezone or dateutil.tz.tzfile or datetime.tzinfo or str
        Set the Timezone of the data.
    normalize : bool, default False
        Normalize start/end dates to midnight before generating date range.

        .. deprecated:: 2.1.0

    closed : {'left', 'right'}, optional
        Set whether to include `start` and `end` that are on the
        boundary. The default includes boundary points on either end.

        .. deprecated:: 2.1.0

    ambiguous : 'infer', bool-ndarray, 'NaT', default 'raise'
        When clocks moved backward due to DST, ambiguous times may arise.
        For example in Central European Time (UTC+01), when going from 03:00
        DST to 02:00 non-DST, 02:30:00 local time occurs both at 00:30:00 UTC
        and at 01:30:00 UTC. In such a situation, the `ambiguous` parameter
        dictates how ambiguous times should be handled.

        - 'infer' will attempt to infer fall dst-transition hours based on
          order
        - bool-ndarray where True signifies a DST time, False signifies a
          non-DST time (note that this flag is only applicable for ambiguous
          times)
        - 'NaT' will return NaT where there are ambiguous times
        - 'raise' will raise an AmbiguousTimeError if there are ambiguous times.
    dayfirst : bool, default False
        If True, parse dates in `data` with the day first order.
    yearfirst : bool, default False
        If True parse dates in `data` with the year first order.
    dtype : numpy.dtype or DatetimeTZDtype or str, default None
        Note that the only NumPy dtype allowed is `datetime64[ns]`.
    copy : bool, default False
        Make a copy of input ndarray.
    name : label, default None
        Name to be stored in the index.

    Attributes
    ----------
    year
    month
    day
    hour
    minute
    second
    microsecond
    nanosecond
    date
    time
    timetz
    dayofyear
    day_of_year
    dayofweek
    day_of_week
    weekday
    quarter
    tz
    freq
    freqstr
    is_month_start
    is_month_end
    is_quarter_start
    is_quarter_end
    is_year_start
    is_year_end
    is_leap_year
    inferred_freq

    Methods
    -------
    normalize
    strftime
    snap
    tz_convert
    tz_localize
    round
    floor
    ceil
    to_period
    to_pydatetime
    to_series
    to_frame
    month_name
    day_name
    mean
    std

    See Also
    --------
    Index : The base pandas Index type.
    TimedeltaIndex : Index of timedelta64 data.
    PeriodIndex : Index of Period data.
    to_datetime : Convert argument to datetime.
    date_range : Create a fixed-frequency DatetimeIndex.

    Notes
    -----
    To learn more about the frequency strings, please see `this link
    <https://pandas.pydata.org/pandas-docs/stable/user_guide/timeseries.html#offset-aliases>`__.

    Examples
    --------
    >>> idx = pd.DatetimeIndex(["1/1/2020 10:00:00+00:00", "2/1/2020 11:00:00+00:00"])
    >>> idx
    DatetimeIndex(['2020-01-01 10:00:00+00:00', '2020-02-01 11:00:00+00:00'],
    dtype='datetime64[ns, UTC]', freq=None)
    """

    _typ = "datetimeindex"

    _data_cls = DatetimeArray
    _supports_partial_string_indexing = True

    @property
    def _engine_type(self) -> type[libindex.DatetimeEngine]:
        return libindex.DatetimeEngine

    _data: DatetimeArray
    _values: DatetimeArray
    tz: dt.tzinfo | None

    # --------------------------------------------------------------------
    # methods that dispatch to DatetimeArray and wrap result

    @doc(DatetimeArray.strftime)
    def strftime(self, date_format) -> Index:
        arr = self._data.strftime(date_format)
        return Index(arr, name=self.name, dtype=arr.dtype)

    @doc(DatetimeArray.tz_convert)
    def tz_convert(self, tz) -> Self:
        arr = self._data.tz_convert(tz)
        return type(self)._simple_new(arr, name=self.name, refs=self._references)

    @doc(DatetimeArray.tz_localize)
    def tz_localize(
        self,
        tz,
        ambiguous: TimeAmbiguous = "raise",
        nonexistent: TimeNonexistent = "raise",
    ) -> Self:
        arr = self._data.tz_localize(tz, ambiguous, nonexistent)
        return type(self)._simple_new(arr, name=self.name)

    @doc(DatetimeArray.to_period)
    def to_period(self, freq=None) -> PeriodIndex:
        from pandas.core.indexes.api import PeriodIndex

        arr = self._data.to_period(freq)
        return PeriodIndex._simple_new(arr, name=self.name)

    @doc(DatetimeArray.to_julian_date)
    def to_julian_date(self) -> Index:
        arr = self._data.to_julian_date()
        return Index._simple_new(arr, name=self.name)

    @doc(DatetimeArray.isocalendar)
    def isocalendar(self) -> DataFrame:
        df = self._data.isocalendar()
        return df.set_index(self)

    @cache_readonly
    def _resolution_obj(self) -> Resolution:
        return self._data._resolution_obj

    # --------------------------------------------------------------------
    # Constructors

    def __new__(
        cls,
        data=None,
        freq: Frequency | lib.NoDefault = lib.no_default,
        tz=lib.no_default,
        normalize: bool | lib.NoDefault = lib.no_default,
        closed=lib.no_default,
        ambiguous: TimeAmbiguous = "raise",
        dayfirst: bool = False,
        yearfirst: bool = False,
        dtype: Dtype | None = None,
        copy: bool = False,
        name: Hashable | None = None,
    ) -> Self:
        if closed is not lib.no_default:
            # GH#52628
            warnings.warn(
                f"The 'closed' keyword in {cls.__name__} construction is "
                "deprecated and will be removed in a future version.",
                FutureWarning,
                stacklevel=find_stack_level(),
            )
        if normalize is not lib.no_default:
            # GH#52628
            warnings.warn(
                f"The 'normalize' keyword in {cls.__name__} construction is "
                "deprecated and will be removed in a future version.",
                FutureWarning,
                stacklevel=find_stack_level(),
            )

        if is_scalar(data):
            cls._raise_scalar_data_error(data)

        # - Cases checked above all return/raise before reaching here - #

        name = maybe_extract_name(name, data, cls)

        if (
            isinstance(data, DatetimeArray)
            and freq is lib.no_default
            and tz is lib.no_default
            and dtype is None
        ):
            # fastpath, similar logic in TimedeltaIndex.__new__;
            # Note in this particular case we retain non-nano.
            if copy:
                data = data.copy()
            return cls._simple_new(data, name=name)

        dtarr = DatetimeArray._from_sequence_not_strict(
            data,
            dtype=dtype,
            copy=copy,
            tz=tz,
            freq=freq,
            dayfirst=dayfirst,
            yearfirst=yearfirst,
            ambiguous=ambiguous,
        )
        refs = None
        if not copy and isinstance(data, (Index, ABCSeries)):
            refs = data._references

        subarr = cls._simple_new(dtarr, name=name, refs=refs)
        return subarr

    # --------------------------------------------------------------------

    @cache_readonly
    def _is_dates_only(self) -> bool:
        """
        Return a boolean if we are only dates (and don't have a timezone)

        Returns
        -------
        bool
        """
        if isinstance(self.freq, Tick):
            delta = Timedelta(self.freq)

            if delta % dt.timedelta(days=1) != dt.timedelta(days=0):
                return False

        return self._values._is_dates_only

    def __reduce__(self):
        d = {"data": self._data, "name": self.name}
        return _new_DatetimeIndex, (type(self), d), None

    def _is_comparable_dtype(self, dtype: DtypeObj) -> bool:
        """
        Can we compare values of the given dtype to our own?
        """
        if self.tz is not None:
            # If we have tz, we can compare to tzaware
            return isinstance(dtype, DatetimeTZDtype)
        # if we dont have tz, we can only compare to tznaive
        return lib.is_np_dtype(dtype, "M")

    # --------------------------------------------------------------------
    # Rendering Methods

    @cache_readonly
    def _formatter_func(self):
        # Note this is equivalent to the DatetimeIndexOpsMixin method but
        #  uses the maybe-cached self._is_dates_only instead of re-computing it.
        from pandas.io.formats.format import get_format_datetime64

        formatter = get_format_datetime64(is_dates_only=self._is_dates_only)
        return lambda x: f"'{formatter(x)}'"

    # --------------------------------------------------------------------
    # Set Operation Methods

    def _can_range_setop(self, other) -> bool:
        # GH 46702: If self or other have non-UTC tzs, DST transitions prevent
        # range representation due to no singular step
        if (
            self.tz is not None
            and not timezones.is_utc(self.tz)
            and not timezones.is_fixed_offset(self.tz)
        ):
            return False
        if (
            other.tz is not None
            and not timezones.is_utc(other.tz)
            and not timezones.is_fixed_offset(other.tz)
        ):
            return False
        return super()._can_range_setop(other)

    # --------------------------------------------------------------------

    def _get_time_micros(self) -> npt.NDArray[np.int64]:
        """
        Return the number of microseconds since midnight.

        Returns
        -------
        ndarray[int64_t]
        """
        values = self._data._local_timestamps()

        ppd = periods_per_day(self._data._creso)

        frac = values % ppd
        if self.unit == "ns":
            micros = frac // 1000
        elif self.unit == "us":
            micros = frac
        elif self.unit == "ms":
            micros = frac * 1000
        elif self.unit == "s":
            micros = frac * 1_000_000
        else:  # pragma: no cover
            raise NotImplementedError(self.unit)

        micros[self._isnan] = -1
        return micros

    def snap(self, freq: Frequency = "S") -> DatetimeIndex:
        """
        Snap time stamps to nearest occurring frequency.

        Returns
        -------
        DatetimeIndex

        Examples
        --------
        >>> idx = pd.DatetimeIndex(['2023-01-01', '2023-01-02',
        ...                        '2023-02-01', '2023-02-02'])
        >>> idx
        DatetimeIndex(['2023-01-01', '2023-01-02', '2023-02-01', '2023-02-02'],
        dtype='datetime64[ns]', freq=None)
        >>> idx.snap('MS')
        DatetimeIndex(['2023-01-01', '2023-01-01', '2023-02-01', '2023-02-01'],
        dtype='datetime64[ns]', freq=None)
        """
        # Superdumb, punting on any optimizing
        freq = to_offset(freq)

        dta = self._data.copy()

        for i, v in enumerate(self):
            s = v
            if not freq.is_on_offset(s):
                t0 = freq.rollback(s)
                t1 = freq.rollforward(s)
                if abs(s - t0) < abs(t1 - s):
                    s = t0
                else:
                    s = t1
            dta[i] = s

        return DatetimeIndex._simple_new(dta, name=self.name)

    # --------------------------------------------------------------------
    # Indexing Methods

    def _parsed_string_to_bounds(self, reso: Resolution, parsed: dt.datetime):
        """
        Calculate datetime bounds for parsed time string and its resolution.

        Parameters
        ----------
        reso : Resolution
            Resolution provided by parsed string.
        parsed : datetime
            Datetime from parsed string.

        Returns
        -------
        lower, upper: pd.Timestamp
        """
        freq = OFFSET_TO_PERIOD_FREQSTR.get(reso.attr_abbrev, reso.attr_abbrev)
        per = Period(parsed, freq=freq)
        start, end = per.start_time, per.end_time

        # GH 24076
        # If an incoming date string contained a UTC offset, need to localize
        # the parsed date to this offset first before aligning with the index's
        # timezone
        start = start.tz_localize(parsed.tzinfo)
        end = end.tz_localize(parsed.tzinfo)

        if parsed.tzinfo is not None:
            if self.tz is None:
                raise ValueError(
                    "The index must be timezone aware when indexing "
                    "with a date string with a UTC offset"
                )
        # The flipped case with parsed.tz is None and self.tz is not None
        #  is ruled out bc parsed and reso are produced by _parse_with_reso,
        #  which localizes parsed.
        return start, end

    def _parse_with_reso(self, label: str):
        parsed, reso = super()._parse_with_reso(label)

        parsed = Timestamp(parsed)

        if self.tz is not None and parsed.tzinfo is None:
            # we special-case timezone-naive strings and timezone-aware
            #  DatetimeIndex
            # https://github.com/pandas-dev/pandas/pull/36148#issuecomment-687883081
            parsed = parsed.tz_localize(self.tz)

        return parsed, reso

    def _disallow_mismatched_indexing(self, key) -> None:
        """
        Check for mismatched-tzawareness indexing and re-raise as KeyError.
        """
        # we get here with isinstance(key, self._data._recognized_scalars)
        try:
            # GH#36148
            self._data._assert_tzawareness_compat(key)
        except TypeError as err:
            raise KeyError(key) from err

    def get_loc(self, key):
        """
        Get integer location for requested label

        Returns
        -------
        loc : int
        """
        self._check_indexing_error(key)

        orig_key = key
        if is_valid_na_for_dtype(key, self.dtype):
            key = NaT

        if isinstance(key, self._data._recognized_scalars):
            # needed to localize naive datetimes
            self._disallow_mismatched_indexing(key)
            key = Timestamp(key)

        elif isinstance(key, str):
            try:
                parsed, reso = self._parse_with_reso(key)
            except (ValueError, pytz.NonExistentTimeError) as err:
                raise KeyError(key) from err
            self._disallow_mismatched_indexing(parsed)

            if self._can_partial_date_slice(reso):
                try:
                    return self._partial_date_slice(reso, parsed)
                except KeyError as err:
                    raise KeyError(key) from err

            key = parsed

        elif isinstance(key, dt.timedelta):
            # GH#20464
            raise TypeError(
                f"Cannot index {type(self).__name__} with {type(key).__name__}"
            )

        elif isinstance(key, dt.time):
            return self.indexer_at_time(key)

        else:
            # unrecognized type
            raise KeyError(key)

        try:
            return Index.get_loc(self, key)
        except KeyError as err:
            raise KeyError(orig_key) from err

    @doc(DatetimeTimedeltaMixin._maybe_cast_slice_bound)
    def _maybe_cast_slice_bound(self, label, side: str):
        # GH#42855 handle date here instead of get_slice_bound
        if isinstance(label, dt.date) and not isinstance(label, dt.datetime):
            # Pandas supports slicing with dates, treated as datetimes at midnight.
            # https://github.com/pandas-dev/pandas/issues/31501
            label = Timestamp(label).to_pydatetime()

        label = super()._maybe_cast_slice_bound(label, side)
        self._data._assert_tzawareness_compat(label)
        return Timestamp(label)

    def slice_indexer(self, start=None, end=None, step=None):
        """
        Return indexer for specified label slice.
        Index.slice_indexer, customized to handle time slicing.

        In addition to functionality provided by Index.slice_indexer, does the
        following:

        - if both `start` and `end` are instances of `datetime.time`, it
          invokes `indexer_between_time`
        - if `start` and `end` are both either string or None perform
          value-based selection in non-monotonic cases.

        """
        # For historical reasons DatetimeIndex supports slices between two
        # instances of datetime.time as if it were applying a slice mask to
        # an array of (self.hour, self.minute, self.seconds, self.microsecond).
        if isinstance(start, dt.time) and isinstance(end, dt.time):
            if step is not None and step != 1:
                raise ValueError("Must have step size of 1 with time slices")
            return self.indexer_between_time(start, end)

        if isinstance(start, dt.time) or isinstance(end, dt.time):
            raise KeyError("Cannot mix time and non-time slice keys")

        def check_str_or_none(point) -> bool:
            return point is not None and not isinstance(point, str)

        # GH#33146 if start and end are combinations of str and None and Index is not
        # monotonic, we can not use Index.slice_indexer because it does not honor the
        # actual elements, is only searching for start and end
        if (
            check_str_or_none(start)
            or check_str_or_none(end)
            or self.is_monotonic_increasing
        ):
            return Index.slice_indexer(self, start, end, step)

        mask = np.array(True)
        in_index = True
        if start is not None:
            start_casted = self._maybe_cast_slice_bound(start, "left")
            mask = start_casted <= self
            in_index &= (start_casted == self).any()

        if end is not None:
            end_casted = self._maybe_cast_slice_bound(end, "right")
            mask = (self <= end_casted) & mask
            in_index &= (end_casted == self).any()

        if not in_index:
            raise KeyError(
                "Value based partial slicing on non-monotonic DatetimeIndexes "
                "with non-existing keys is not allowed.",
            )
        indexer = mask.nonzero()[0][::step]
        if len(indexer) == len(self):
            return slice(None)
        else:
            return indexer

    # --------------------------------------------------------------------

    @property
    def inferred_type(self) -> str:
        # b/c datetime is represented as microseconds since the epoch, make
        # sure we can't have ambiguous indexing
        return "datetime64"

    def indexer_at_time(self, time, asof: bool = False) -> npt.NDArray[np.intp]:
        """
        Return index locations of values at particular time of day.

        Parameters
        ----------
        time : datetime.time or str
            Time passed in either as object (datetime.time) or as string in
            appropriate format ("%H:%M", "%H%M", "%I:%M%p", "%I%M%p",
            "%H:%M:%S", "%H%M%S", "%I:%M:%S%p", "%I%M%S%p").

        Returns
        -------
        np.ndarray[np.intp]

        See Also
        --------
        indexer_between_time : Get index locations of values between particular
            times of day.
        DataFrame.at_time : Select values at particular time of day.

        Examples
        --------
        >>> idx = pd.DatetimeIndex(["1/1/2020 10:00", "2/1/2020 11:00",
        ...                         "3/1/2020 10:00"])
        >>> idx.indexer_at_time("10:00")
        array([0, 2])
        """
        if asof:
            raise NotImplementedError("'asof' argument is not supported")

        if isinstance(time, str):
            from dateutil.parser import parse

            time = parse(time).time()

        if time.tzinfo:
            if self.tz is None:
                raise ValueError("Index must be timezone aware.")
            time_micros = self.tz_convert(time.tzinfo)._get_time_micros()
        else:
            time_micros = self._get_time_micros()
        micros = _time_to_micros(time)
        return (time_micros == micros).nonzero()[0]

    def indexer_between_time(
        self, start_time, end_time, include_start: bool = True, include_end: bool = True
    ) -> npt.NDArray[np.intp]:
        """
        Return index locations of values between particular times of day.

        Parameters
        ----------
        start_time, end_time : datetime.time, str
            Time passed either as object (datetime.time) or as string in
            appropriate format ("%H:%M", "%H%M", "%I:%M%p", "%I%M%p",
            "%H:%M:%S", "%H%M%S", "%I:%M:%S%p","%I%M%S%p").
        include_start : bool, default True
        include_end : bool, default True

        Returns
        -------
        np.ndarray[np.intp]

        See Also
        --------
        indexer_at_time : Get index locations of values at particular time of day.
        DataFrame.between_time : Select values between particular times of day.

        Examples
        --------
        >>> idx = pd.date_range("2023-01-01", periods=4, freq="h")
        >>> idx
        DatetimeIndex(['2023-01-01 00:00:00', '2023-01-01 01:00:00',
                           '2023-01-01 02:00:00', '2023-01-01 03:00:00'],
                          dtype='datetime64[ns]', freq='h')
        >>> idx.indexer_between_time("00:00", "2:00", include_end=False)
        array([0, 1])
        """
        start_time = to_time(start_time)
        end_time = to_time(end_time)
        time_micros = self._get_time_micros()
        start_micros = _time_to_micros(start_time)
        end_micros = _time_to_micros(end_time)

        if include_start and include_end:
            lop = rop = operator.le
        elif include_start:
            lop = operator.le
            rop = operator.lt
        elif include_end:
            lop = operator.lt
            rop = operator.le
        else:
            lop = rop = operator.lt

        if start_time <= end_time:
            join_op = operator.and_
        else:
            join_op = operator.or_

        mask = join_op(lop(start_micros, time_micros), rop(time_micros, end_micros))

        return mask.nonzero()[0]


def date_range(
    start=None,
    end=None,
    periods=None,
    freq=None,
    tz=None,
    normalize: bool = False,
    name: Hashable | None = None,
    inclusive: IntervalClosedType = "both",
    *,
    unit: str | None = None,
    **kwargs,
) -> DatetimeIndex:
    """
    Return a fixed frequency DatetimeIndex.

    Returns the range of equally spaced time points (where the difference between any
    two adjacent points is specified by the given frequency) such that they all
    satisfy `start <[=] x <[=] end`, where the first one and the last one are, resp.,
    the first and last time points in that range that fall on the boundary of ``freq``
    (if given as a frequency string) or that are valid for ``freq`` (if given as a
    :class:`pandas.tseries.offsets.DateOffset`). (If exactly one of ``start``,
    ``end``, or ``freq`` is *not* specified, this missing parameter can be computed
    given ``periods``, the number of timesteps in the range. See the note below.)

    Parameters
    ----------
    start : str or datetime-like, optional
        Left bound for generating dates.
    end : str or datetime-like, optional
        Right bound for generating dates.
    periods : int, optional
        Number of periods to generate.
    freq : str, Timedelta, datetime.timedelta, or DateOffset, default 'D'
        Frequency strings can have multiples, e.g. '5h'. See
        :ref:`here <timeseries.offset_aliases>` for a list of
        frequency aliases.
    tz : str or tzinfo, optional
        Time zone name for returning localized DatetimeIndex, for example
        'Asia/Hong_Kong'. By default, the resulting DatetimeIndex is
        timezone-naive unless timezone-aware datetime-likes are passed.
    normalize : bool, default False
        Normalize start/end dates to midnight before generating date range.
    name : str, default None
        Name of the resulting DatetimeIndex.
    inclusive : {"both", "neither", "left", "right"}, default "both"
        Include boundaries; Whether to set each bound as closed or open.

        .. versionadded:: 1.4.0
    unit : str, default None
        Specify the desired resolution of the result.

        .. versionadded:: 2.0.0
    **kwargs
        For compatibility. Has no effect on the result.

    Returns
    -------
    DatetimeIndex

    See Also
    --------
    DatetimeIndex : An immutable container for datetimes.
    timedelta_range : Return a fixed frequency TimedeltaIndex.
    period_range : Return a fixed frequency PeriodIndex.
    interval_range : Return a fixed frequency IntervalIndex.

    Notes
    -----
    Of the four parameters ``start``, ``end``, ``periods``, and ``freq``,
    exactly three must be specified. If ``freq`` is omitted, the resulting
    ``DatetimeIndex`` will have ``periods`` linearly spaced elements between
    ``start`` and ``end`` (closed on both sides).

    To learn more about the frequency strings, please see `this link
    <https://pandas.pydata.org/pandas-docs/stable/user_guide/timeseries.html#offset-aliases>`__.

    Examples
    --------
    **Specifying the values**

    The next four examples generate the same `DatetimeIndex`, but vary
    the combination of `start`, `end` and `periods`.

    Specify `start` and `end`, with the default daily frequency.

    >>> pd.date_range(start='1/1/2018', end='1/08/2018')
    DatetimeIndex(['2018-01-01', '2018-01-02', '2018-01-03', '2018-01-04',
                   '2018-01-05', '2018-01-06', '2018-01-07', '2018-01-08'],
                  dtype='datetime64[ns]', freq='D')

    Specify timezone-aware `start` and `end`, with the default daily frequency.

    >>> pd.date_range(
    ...     start=pd.to_datetime("1/1/2018").tz_localize("Europe/Berlin"),
    ...     end=pd.to_datetime("1/08/2018").tz_localize("Europe/Berlin"),
    ... )
    DatetimeIndex(['2018-01-01 00:00:00+01:00', '2018-01-02 00:00:00+01:00',
                   '2018-01-03 00:00:00+01:00', '2018-01-04 00:00:00+01:00',
                   '2018-01-05 00:00:00+01:00', '2018-01-06 00:00:00+01:00',
                   '2018-01-07 00:00:00+01:00', '2018-01-08 00:00:00+01:00'],
                  dtype='datetime64[ns, Europe/Berlin]', freq='D')

    Specify `start` and `periods`, the number of periods (days).

    >>> pd.date_range(start='1/1/2018', periods=8)
    DatetimeIndex(['2018-01-01', '2018-01-02', '2018-01-03', '2018-01-04',
                   '2018-01-05', '2018-01-06', '2018-01-07', '2018-01-08'],
                  dtype='datetime64[ns]', freq='D')

    Specify `end` and `periods`, the number of periods (days).

    >>> pd.date_range(end='1/1/2018', periods=8)
    DatetimeIndex(['2017-12-25', '2017-12-26', '2017-12-27', '2017-12-28',
                   '2017-12-29', '2017-12-30', '2017-12-31', '2018-01-01'],
                  dtype='datetime64[ns]', freq='D')

    Specify `start`, `end`, and `periods`; the frequency is generated
    automatically (linearly spaced).

    >>> pd.date_range(start='2018-04-24', end='2018-04-27', periods=3)
    DatetimeIndex(['2018-04-24 00:00:00', '2018-04-25 12:00:00',
                   '2018-04-27 00:00:00'],
                  dtype='datetime64[ns]', freq=None)

    **Other Parameters**

    Changed the `freq` (frequency) to ``'ME'`` (month end frequency).

    >>> pd.date_range(start='1/1/2018', periods=5, freq='ME')
    DatetimeIndex(['2018-01-31', '2018-02-28', '2018-03-31', '2018-04-30',
                   '2018-05-31'],
                  dtype='datetime64[ns]', freq='ME')

    Multiples are allowed

    >>> pd.date_range(start='1/1/2018', periods=5, freq='3ME')
    DatetimeIndex(['2018-01-31', '2018-04-30', '2018-07-31', '2018-10-31',
                   '2019-01-31'],
                  dtype='datetime64[ns]', freq='3ME')

    `freq` can also be specified as an Offset object.

    >>> pd.date_range(start='1/1/2018', periods=5, freq=pd.offsets.MonthEnd(3))
    DatetimeIndex(['2018-01-31', '2018-04-30', '2018-07-31', '2018-10-31',
                   '2019-01-31'],
                  dtype='datetime64[ns]', freq='3ME')

    Specify `tz` to set the timezone.

    >>> pd.date_range(start='1/1/2018', periods=5, tz='Asia/Tokyo')
    DatetimeIndex(['2018-01-01 00:00:00+09:00', '2018-01-02 00:00:00+09:00',
                   '2018-01-03 00:00:00+09:00', '2018-01-04 00:00:00+09:00',
                   '2018-01-05 00:00:00+09:00'],
                  dtype='datetime64[ns, Asia/Tokyo]', freq='D')

    `inclusive` controls whether to include `start` and `end` that are on the
    boundary. The default, "both", includes boundary points on either end.

    >>> pd.date_range(start='2017-01-01', end='2017-01-04', inclusive="both")
    DatetimeIndex(['2017-01-01', '2017-01-02', '2017-01-03', '2017-01-04'],
                  dtype='datetime64[ns]', freq='D')

    Use ``inclusive='left'`` to exclude `end` if it falls on the boundary.

    >>> pd.date_range(start='2017-01-01', end='2017-01-04', inclusive='left')
    DatetimeIndex(['2017-01-01', '2017-01-02', '2017-01-03'],
                  dtype='datetime64[ns]', freq='D')

    Use ``inclusive='right'`` to exclude `start` if it falls on the boundary, and
    similarly ``inclusive='neither'`` will exclude both `start` and `end`.

    >>> pd.date_range(start='2017-01-01', end='2017-01-04', inclusive='right')
    DatetimeIndex(['2017-01-02', '2017-01-03', '2017-01-04'],
                  dtype='datetime64[ns]', freq='D')

    **Specify a unit**

    >>> pd.date_range(start="2017-01-01", periods=10, freq="100YS", unit="s")
    DatetimeIndex(['2017-01-01', '2117-01-01', '2217-01-01', '2317-01-01',
                   '2417-01-01', '2517-01-01', '2617-01-01', '2717-01-01',
                   '2817-01-01', '2917-01-01'],
                  dtype='datetime64[s]', freq='100YS-JAN')
    """
    if freq is None and com.any_none(periods, start, end):
        freq = "D"

    dtarr = DatetimeArray._generate_range(
        start=start,
        end=end,
        periods=periods,
        freq=freq,
        tz=tz,
        normalize=normalize,
        inclusive=inclusive,
        unit=unit,
        **kwargs,
    )
    return DatetimeIndex._simple_new(dtarr, name=name)


def bdate_range(
    start=None,
    end=None,
    periods: int | None = None,
    freq: Frequency | dt.timedelta = "B",
    tz=None,
    normalize: bool = True,
    name: Hashable | None = None,
    weekmask=None,
    holidays=None,
    inclusive: IntervalClosedType = "both",
    **kwargs,
) -> DatetimeIndex:
    """
    Return a fixed frequency DatetimeIndex with business day as the default.

    Parameters
    ----------
    start : str or datetime-like, default None
        Left bound for generating dates.
    end : str or datetime-like, default None
        Right bound for generating dates.
    periods : int, default None
        Number of periods to generate.
    freq : str, Timedelta, datetime.timedelta, or DateOffset, default 'B'
        Frequency strings can have multiples, e.g. '5h'. The default is
        business daily ('B').
    tz : str or None
        Time zone name for returning localized DatetimeIndex, for example
        Asia/Beijing.
    normalize : bool, default False
        Normalize start/end dates to midnight before generating date range.
    name : str, default None
        Name of the resulting DatetimeIndex.
    weekmask : str or None, default None
        Weekmask of valid business days, passed to ``numpy.busdaycalendar``,
        only used when custom frequency strings are passed.  The default
        value None is equivalent to 'Mon Tue Wed Thu Fri'.
    holidays : list-like or None, default None
        Dates to exclude from the set of valid business days, passed to
        ``numpy.busdaycalendar``, only used when custom frequency strings
        are passed.
    inclusive : {"both", "neither", "left", "right"}, default "both"
        Include boundaries; Whether to set each bound as closed or open.

        .. versionadded:: 1.4.0
    **kwargs
        For compatibility. Has no effect on the result.

    Returns
    -------
    DatetimeIndex

    Notes
    -----
    Of the four parameters: ``start``, ``end``, ``periods``, and ``freq``,
    exactly three must be specified.  Specifying ``freq`` is a requirement
    for ``bdate_range``.  Use ``date_range`` if specifying ``freq`` is not
    desired.

    To learn more about the frequency strings, please see `this link
    <https://pandas.pydata.org/pandas-docs/stable/user_guide/timeseries.html#offset-aliases>`__.

    Examples
    --------
    Note how the two weekend days are skipped in the result.

    >>> pd.bdate_range(start='1/1/2018', end='1/08/2018')
    DatetimeIndex(['2018-01-01', '2018-01-02', '2018-01-03', '2018-01-04',
               '2018-01-05', '2018-01-08'],
              dtype='datetime64[ns]', freq='B')
    """
    if freq is None:
        msg = "freq must be specified for bdate_range; use date_range instead"
        raise TypeError(msg)

    if isinstance(freq, str) and freq.startswith("C"):
        try:
            weekmask = weekmask or "Mon Tue Wed Thu Fri"
            freq = prefix_mapping[freq](holidays=holidays, weekmask=weekmask)
        except (KeyError, TypeError) as err:
            msg = f"invalid custom frequency string: {freq}"
            raise ValueError(msg) from err
    elif holidays or weekmask:
        msg = (
            "a custom frequency string is required when holidays or "
            f"weekmask are passed, got frequency {freq}"
        )
        raise ValueError(msg)

    return date_range(
        start=start,
        end=end,
        periods=periods,
        freq=freq,
        tz=tz,
        normalize=normalize,
        name=name,
        inclusive=inclusive,
        **kwargs,
    )


def _time_to_micros(time_obj: dt.time) -> int:
    seconds = time_obj.hour * 60 * 60 + 60 * time_obj.minute + time_obj.second
    return 1_000_000 * seconds + time_obj.microsecond
```
