## Supplementary software v0.2.1 for "Virtual control arms for paediatric myopia trials: external validation of axial-elongation models": extension.py

```
"""
Shared methods for Index subclasses backed by ExtensionArray.
"""
from __future__ import annotations

from typing import (
    TYPE_CHECKING,
    Callable,
    TypeVar,
)

from pandas.util._decorators import cache_readonly

from pandas.core.dtypes.generic import ABCDataFrame

from pandas.core.indexes.base import Index

if TYPE_CHECKING:
    import numpy as np

    from pandas._typing import (
        ArrayLike,
        npt,
    )

    from pandas.core.arrays import IntervalArray
    from pandas.core.arrays._mixins import NDArrayBackedExtensionArray

_ExtensionIndexT = TypeVar("_ExtensionIndexT", bound="ExtensionIndex")


def _inherit_from_data(
    name: str, delegate: type, cache: bool = False, wrap: bool = False
):
    """
    Make an alias for a method of the underlying ExtensionArray.

    Parameters
    ----------
    name : str
        Name of an attribute the class should inherit from its EA parent.
    delegate : class
    cache : bool, default False
        Whether to convert wrapped properties into cache_readonly
    wrap : bool, default False
        Whether to wrap the inherited result in an Index.

    Returns
    -------
    attribute, method, property, or cache_readonly
    """
    attr = getattr(delegate, name)

    if isinstance(attr, property) or type(attr).__name__ == "getset_descriptor":
        # getset_descriptor i.e. property defined in cython class
        if cache:

            def cached(self):
                return getattr(self._data, name)

            cached.__name__ = name
            cached.__doc__ = attr.__doc__
            method = cache_readonly(cached)

        else:

            def fget(self):
                result = getattr(self._data, name)
                if wrap:
                    if isinstance(result, type(self._data)):
                        return type(self)._simple_new(result, name=self.name)
                    elif isinstance(result, ABCDataFrame):
                        return result.set_index(self)
                    return Index(result, name=self.name, dtype=result.dtype)
                return result

            def fset(self, value) -> None:
                setattr(self._data, name, value)

            fget.__name__ = name
            fget.__doc__ = attr.__doc__

            method = property(fget, fset)

    elif not callable(attr):
        # just a normal attribute, no wrapping
        method = attr

    else:
        # error: Incompatible redefinition (redefinition with type "Callable[[Any,
        # VarArg(Any), KwArg(Any)], Any]", original type "property")
        def method(self, *args, **kwargs):  # type: ignore[misc]
            if "inplace" in kwargs:
                raise ValueError(f"cannot use inplace with {type(self).__name__}")
            result = attr(self._data, *args, **kwargs)
            if wrap:
                if isinstance(result, type(self._data)):
                    return type(self)._simple_new(result, name=self.name)
                elif isinstance(result, ABCDataFrame):
                    return result.set_index(self)
                return Index(result, name=self.name, dtype=result.dtype)
            return result

        # error: "property" has no attribute "__name__"
        method.__name__ = name  # type: ignore[attr-defined]
        method.__doc__ = attr.__doc__
    return method


def inherit_names(
    names: list[str], delegate: type, cache: bool = False, wrap: bool = False
) -> Callable[[type[_ExtensionIndexT]], type[_ExtensionIndexT]]:
    """
    Class decorator to pin attributes from an ExtensionArray to a Index subclass.

    Parameters
    ----------
    names : List[str]
    delegate : class
    cache : bool, default False
    wrap : bool, default False
        Whether to wrap the inherited result in an Index.
    """

    def wrapper(cls: type[_ExtensionIndexT]) -> type[_ExtensionIndexT]:
        for name in names:
            meth = _inherit_from_data(name, delegate, cache=cache, wrap=wrap)
            setattr(cls, name, meth)

        return cls

    return wrapper


class ExtensionIndex(Index):
    """
    Index subclass for indexes backed by ExtensionArray.
    """

    # The base class already passes through to _data:
    #  size, __len__, dtype

    _data: IntervalArray | NDArrayBackedExtensionArray

    # ---------------------------------------------------------------------

    def _validate_fill_value(self, value):
        """
        Convert value to be insertable to underlying array.
        """
        return self._data._validate_setitem_value(value)

    @cache_readonly
    def _isnan(self) -> npt.NDArray[np.bool_]:
        # error: Incompatible return value type (got "ExtensionArray", expected
        # "ndarray")
        return self._data.isna()  # type: ignore[return-value]


class NDArrayBackedExtensionIndex(ExtensionIndex):
    """
    Index subclass for indexes backed by NDArrayBackedExtensionArray.
    """

    _data: NDArrayBackedExtensionArray

    def _get_engine_target(self) -> np.ndarray:
        return self._data._ndarray

    def _from_join_target(self, result: np.ndarray) -> ArrayLike:
        assert result.dtype == self._data._ndarray.dtype
        return self._data._from_backing_data(result)
```
