## Supplementary software v0.2.1 for "Virtual control arms for paediatric myopia trials: external validation of axial-elongation models": frozen.py

```
"""
frozen (immutable) data structures to support MultiIndexing

These are used for:

- .names (FrozenList)

"""
from __future__ import annotations

from typing import (
    TYPE_CHECKING,
    NoReturn,
)

from pandas.core.base import PandasObject

from pandas.io.formats.printing import pprint_thing

if TYPE_CHECKING:
    from pandas._typing import Self


class FrozenList(PandasObject, list):
    """
    Container that doesn't allow setting item *but*
    because it's technically hashable, will be used
    for lookups, appropriately, etc.
    """

    # Side note: This has to be of type list. Otherwise,
    #            it messes up PyTables type checks.

    def union(self, other) -> FrozenList:
        """
        Returns a FrozenList with other concatenated to the end of self.

        Parameters
        ----------
        other : array-like
            The array-like whose elements we are concatenating.

        Returns
        -------
        FrozenList
            The collection difference between self and other.
        """
        if isinstance(other, tuple):
            other = list(other)
        return type(self)(super().__add__(other))

    def difference(self, other) -> FrozenList:
        """
        Returns a FrozenList with elements from other removed from self.

        Parameters
        ----------
        other : array-like
            The array-like whose elements we are removing self.

        Returns
        -------
        FrozenList
            The collection difference between self and other.
        """
        other = set(other)
        temp = [x for x in self if x not in other]
        return type(self)(temp)

    # TODO: Consider deprecating these in favor of `union` (xref gh-15506)
    # error: Incompatible types in assignment (expression has type
    # "Callable[[FrozenList, Any], FrozenList]", base class "list" defined the
    # type as overloaded function)
    __add__ = __iadd__ = union  # type: ignore[assignment]

    def __getitem__(self, n):
        if isinstance(n, slice):
            return type(self)(super().__getitem__(n))
        return super().__getitem__(n)

    def __radd__(self, other) -> Self:
        if isinstance(other, tuple):
            other = list(other)
        return type(self)(other + list(self))

    def __eq__(self, other: object) -> bool:
        if isinstance(other, (tuple, FrozenList)):
            other = list(other)
        return super().__eq__(other)

    __req__ = __eq__

    def __mul__(self, other) -> Self:
        return type(self)(super().__mul__(other))

    __imul__ = __mul__

    def __reduce__(self):
        return type(self), (list(self),)

    # error: Signature of "__hash__" incompatible with supertype "list"
    def __hash__(self) -> int:  # type: ignore[override]
        return hash(tuple(self))

    def _disabled(self, *args, **kwargs) -> NoReturn:
        """
        This method will not function because object is immutable.
        """
        raise TypeError(f"'{type(self).__name__}' does not support mutable operations.")

    def __str__(self) -> str:
        return pprint_thing(self, quote_strings=True, escape_chars=("\t", "\r", "\n"))

    def __repr__(self) -> str:
        return f"{type(self).__name__}({str(self)})"

    __setitem__ = __setslice__ = _disabled  # type: ignore[assignment]
    __delitem__ = __delslice__ = _disabled
    pop = append = extend = _disabled
    remove = sort = insert = _disabled  # type: ignore[assignment]
```
