## Supplementary software v0.2.1 for "Virtual control arms for paediatric myopia trials: external validation of axial-elongation models": interval.py

```
""" define the IntervalIndex """
from __future__ import annotations

from operator import (
    le,
    lt,
)
import textwrap
from typing import (
    TYPE_CHECKING,
    Any,
    Literal,
)

import numpy as np

from pandas._libs import lib
from pandas._libs.interval import (
    Interval,
    IntervalMixin,
    IntervalTree,
)
from pandas._libs.tslibs import (
    BaseOffset,
    Period,
    Timedelta,
    Timestamp,
    to_offset,
)
from pandas.errors import InvalidIndexError
from pandas.util._decorators import (
    Appender,
    cache_readonly,
)
from pandas.util._exceptions import rewrite_exception

from pandas.core.dtypes.cast import (
    find_common_type,
    infer_dtype_from_scalar,
    maybe_box_datetimelike,
    maybe_downcast_numeric,
    maybe_upcast_numeric_to_64bit,
)
from pandas.core.dtypes.common import (
    ensure_platform_int,
    is_float_dtype,
    is_integer,
    is_integer_dtype,
    is_list_like,
    is_number,
    is_object_dtype,
    is_scalar,
    is_string_dtype,
    pandas_dtype,
)
from pandas.core.dtypes.dtypes import (
    DatetimeTZDtype,
    IntervalDtype,
)
from pandas.core.dtypes.missing import is_valid_na_for_dtype

from pandas.core.algorithms import unique
from pandas.core.arrays.datetimelike import validate_periods
from pandas.core.arrays.interval import (
    IntervalArray,
    _interval_shared_docs,
)
import pandas.core.common as com
from pandas.core.indexers import is_valid_positional_slice
import pandas.core.indexes.base as ibase
from pandas.core.indexes.base import (
    Index,
    _index_shared_docs,
    ensure_index,
    maybe_extract_name,
)
from pandas.core.indexes.datetimes import (
    DatetimeIndex,
    date_range,
)
from pandas.core.indexes.extension import (
    ExtensionIndex,
    inherit_names,
)
from pandas.core.indexes.multi import MultiIndex
from pandas.core.indexes.timedeltas import (
    TimedeltaIndex,
    timedelta_range,
)

if TYPE_CHECKING:
    from collections.abc import Hashable

    from pandas._typing import (
        Dtype,
        DtypeObj,
        IntervalClosedType,
        Self,
        npt,
    )
_index_doc_kwargs = dict(ibase._index_doc_kwargs)

_index_doc_kwargs.update(
    {
        "klass": "IntervalIndex",
        "qualname": "IntervalIndex",
        "target_klass": "IntervalIndex or list of Intervals",
        "name": textwrap.dedent(
            """\
         name : object, optional
              Name to be stored in the index.
         """
        ),
    }
)


def _get_next_label(label):
    # see test_slice_locs_with_ints_and_floats_succeeds
    dtype = getattr(label, "dtype", type(label))
    if isinstance(label, (Timestamp, Timedelta)):
        dtype = "datetime64[ns]"
    dtype = pandas_dtype(dtype)

    if lib.is_np_dtype(dtype, "mM") or isinstance(dtype, DatetimeTZDtype):
        return label + np.timedelta64(1, "ns")
    elif is_integer_dtype(dtype):
        return label + 1
    elif is_float_dtype(dtype):
        return np.nextafter(label, np.inf)
    else:
        raise TypeError(f"cannot determine next label for type {repr(type(label))}")


def _get_prev_label(label):
    # see test_slice_locs_with_ints_and_floats_succeeds
    dtype = getattr(label, "dtype", type(label))
    if isinstance(label, (Timestamp, Timedelta)):
        dtype = "datetime64[ns]"
    dtype = pandas_dtype(dtype)

    if lib.is_np_dtype(dtype, "mM") or isinstance(dtype, DatetimeTZDtype):
        return label - np.timedelta64(1, "ns")
    elif is_integer_dtype(dtype):
        return label - 1
    elif is_float_dtype(dtype):
        return np.nextafter(label, -np.inf)
    else:
        raise TypeError(f"cannot determine next label for type {repr(type(label))}")


def _new_IntervalIndex(cls, d):
    """
    This is called upon unpickling, rather than the default which doesn't have
    arguments and breaks __new__.
    """
    return cls.from_arrays(**d)


@Appender(
    _interval_shared_docs["class"]
    % {
        "klass": "IntervalIndex",
        "summary": "Immutable index of intervals that are closed on the same side.",
        "name": _index_doc_kwargs["name"],
        "extra_attributes": "is_overlapping\nvalues\n",
        "extra_methods": "",
        "examples": textwrap.dedent(
            """\
    Examples
    --------
    A new ``IntervalIndex`` is typically constructed using
    :func:`interval_range`:

    >>> pd.interval_range(start=0, end=5)
    IntervalIndex([(0, 1], (1, 2], (2, 3], (3, 4], (4, 5]],
                  dtype='interval[int64, right]')

    It may also be constructed using one of the constructor
    methods: :meth:`IntervalIndex.from_arrays`,
    :meth:`IntervalIndex.from_breaks`, and :meth:`IntervalIndex.from_tuples`.

    See further examples in the doc strings of ``interval_range`` and the
    mentioned constructor methods.
    """
        ),
    }
)
@inherit_names(["set_closed", "to_tuples"], IntervalArray, wrap=True)
@inherit_names(
    [
        "__array__",
        "overlaps",
        "contains",
        "closed_left",
        "closed_right",
        "open_left",
        "open_right",
        "is_empty",
    ],
    IntervalArray,
)
@inherit_names(["is_non_overlapping_monotonic", "closed"], IntervalArray, cache=True)
class IntervalIndex(ExtensionIndex):
    _typ = "intervalindex"

    # annotate properties pinned via inherit_names
    closed: IntervalClosedType
    is_non_overlapping_monotonic: bool
    closed_left: bool
    closed_right: bool
    open_left: bool
    open_right: bool

    _data: IntervalArray
    _values: IntervalArray
    _can_hold_strings = False
    _data_cls = IntervalArray

    # --------------------------------------------------------------------
    # Constructors

    def __new__(
        cls,
        data,
        closed: IntervalClosedType | None = None,
        dtype: Dtype | None = None,
        copy: bool = False,
        name: Hashable | None = None,
        verify_integrity: bool = True,
    ) -> Self:
        name = maybe_extract_name(name, data, cls)

        with rewrite_exception("IntervalArray", cls.__name__):
            array = IntervalArray(
                data,
                closed=closed,
                copy=copy,
                dtype=dtype,
                verify_integrity=verify_integrity,
            )

        return cls._simple_new(array, name)

    @classmethod
    @Appender(
        _interval_shared_docs["from_breaks"]
        % {
            "klass": "IntervalIndex",
            "name": textwrap.dedent(
                """
             name : str, optional
                  Name of the resulting IntervalIndex."""
            ),
            "examples": textwrap.dedent(
                """\
        Examples
        --------
        >>> pd.IntervalIndex.from_breaks([0, 1, 2, 3])
        IntervalIndex([(0, 1], (1, 2], (2, 3]],
                      dtype='interval[int64, right]')
        """
            ),
        }
    )
    def from_breaks(
        cls,
        breaks,
        closed: IntervalClosedType | None = "right",
        name: Hashable | None = None,
        copy: bool = False,
        dtype: Dtype | None = None,
    ) -> IntervalIndex:
        with rewrite_exception("IntervalArray", cls.__name__):
            array = IntervalArray.from_breaks(
                breaks, closed=closed, copy=copy, dtype=dtype
            )
        return cls._simple_new(array, name=name)

    @classmethod
    @Appender(
        _interval_shared_docs["from_arrays"]
        % {
            "klass": "IntervalIndex",
            "name": textwrap.dedent(
                """
             name : str, optional
                  Name of the resulting IntervalIndex."""
            ),
            "examples": textwrap.dedent(
                """\
        Examples
        --------
        >>> pd.IntervalIndex.from_arrays([0, 1, 2], [1, 2, 3])
        IntervalIndex([(0, 1], (1, 2], (2, 3]],
                      dtype='interval[int64, right]')
        """
            ),
        }
    )
    def from_arrays(
        cls,
        left,
        right,
        closed: IntervalClosedType = "right",
        name: Hashable | None = None,
        copy: bool = False,
        dtype: Dtype | None = None,
    ) -> IntervalIndex:
        with rewrite_exception("IntervalArray", cls.__name__):
            array = IntervalArray.from_arrays(
                left, right, closed, copy=copy, dtype=dtype
            )
        return cls._simple_new(array, name=name)

    @classmethod
    @Appender(
        _interval_shared_docs["from_tuples"]
        % {
            "klass": "IntervalIndex",
            "name": textwrap.dedent(
                """
             name : str, optional
                  Name of the resulting IntervalIndex."""
            ),
            "examples": textwrap.dedent(
                """\
        Examples
        --------
        >>> pd.IntervalIndex.from_tuples([(0, 1), (1, 2)])
        IntervalIndex([(0, 1], (1, 2]],
                       dtype='interval[int64, right]')
        """
            ),
        }
    )
    def from_tuples(
        cls,
        data,
        closed: IntervalClosedType = "right",
        name: Hashable | None = None,
        copy: bool = False,
        dtype: Dtype | None = None,
    ) -> IntervalIndex:
        with rewrite_exception("IntervalArray", cls.__name__):
            arr = IntervalArray.from_tuples(data, closed=closed, copy=copy, dtype=dtype)
        return cls._simple_new(arr, name=name)

    # --------------------------------------------------------------------
    # error: Return type "IntervalTree" of "_engine" incompatible with return type
    # "Union[IndexEngine, ExtensionEngine]" in supertype "Index"
    @cache_readonly
    def _engine(self) -> IntervalTree:  # type: ignore[override]
        # IntervalTree does not supports numpy array unless they are 64 bit
        left = self._maybe_convert_i8(self.left)
        left = maybe_upcast_numeric_to_64bit(left)
        right = self._maybe_convert_i8(self.right)
        right = maybe_upcast_numeric_to_64bit(right)
        return IntervalTree(left, right, closed=self.closed)

    def __contains__(self, key: Any) -> bool:
        """
        return a boolean if this key is IN the index
        We *only* accept an Interval

        Parameters
        ----------
        key : Interval

        Returns
        -------
        bool
        """
        hash(key)
        if not isinstance(key, Interval):
            if is_valid_na_for_dtype(key, self.dtype):
                return self.hasnans
            return False

        try:
            self.get_loc(key)
            return True
        except KeyError:
            return False

    def _getitem_slice(self, slobj: slice) -> IntervalIndex:
        """
        Fastpath for __getitem__ when we know we have a slice.
        """
        res = self._data[slobj]
        return type(self)._simple_new(res, name=self._name)

    @cache_readonly
    def _multiindex(self) -> MultiIndex:
        return MultiIndex.from_arrays([self.left, self.right], names=["left", "right"])

    def __reduce__(self):
        d = {
            "left": self.left,
            "right": self.right,
            "closed": self.closed,
            "name": self.name,
        }
        return _new_IntervalIndex, (type(self), d), None

    @property
    def inferred_type(self) -> str:
        """Return a string of the type inferred from the values"""
        return "interval"

    # Cannot determine type of "memory_usage"
    @Appender(Index.memory_usage.__doc__)  # type: ignore[has-type]
    def memory_usage(self, deep: bool = False) -> int:
        # we don't use an explicit engine
        # so return the bytes here
        return self.left.memory_usage(deep=deep) + self.right.memory_usage(deep=deep)

    # IntervalTree doesn't have a is_monotonic_decreasing, so have to override
    #  the Index implementation
    @cache_readonly
    def is_monotonic_decreasing(self) -> bool:
        """
        Return True if the IntervalIndex is monotonic decreasing (only equal or
        decreasing values), else False
        """
        return self[::-1].is_monotonic_increasing

    @cache_readonly
    def is_unique(self) -> bool:
        """
        Return True if the IntervalIndex contains unique elements, else False.
        """
        left = self.left
        right = self.right

        if self.isna().sum() > 1:
            return False

        if left.is_unique or right.is_unique:
            return True

        seen_pairs = set()
        check_idx = np.where(left.duplicated(keep=False))[0]
        for idx in check_idx:
            pair = (left[idx], right[idx])
            if pair in seen_pairs:
                return False
            seen_pairs.add(pair)

        return True

    @property
    def is_overlapping(self) -> bool:
        """
        Return True if the IntervalIndex has overlapping intervals, else False.

        Two intervals overlap if they share a common point, including closed
        endpoints. Intervals that only have an open endpoint in common do not
        overlap.

        Returns
        -------
        bool
            Boolean indicating if the IntervalIndex has overlapping intervals.

        See Also
        --------
        Interval.overlaps : Check whether two Interval objects overlap.
        IntervalIndex.overlaps : Check an IntervalIndex elementwise for
            overlaps.

        Examples
        --------
        >>> index = pd.IntervalIndex.from_tuples([(0, 2), (1, 3), (4, 5)])
        >>> index
        IntervalIndex([(0, 2], (1, 3], (4, 5]],
              dtype='interval[int64, right]')
        >>> index.is_overlapping
        True

        Intervals that share closed endpoints overlap:

        >>> index = pd.interval_range(0, 3, closed='both')
        >>> index
        IntervalIndex([[0, 1], [1, 2], [2, 3]],
              dtype='interval[int64, both]')
        >>> index.is_overlapping
        True

        Intervals that only have an open endpoint in common do not overlap:

        >>> index = pd.interval_range(0, 3, closed='left')
        >>> index
        IntervalIndex([[0, 1), [1, 2), [2, 3)],
              dtype='interval[int64, left]')
        >>> index.is_overlapping
        False
        """
        # GH 23309
        return self._engine.is_overlapping

    def _needs_i8_conversion(self, key) -> bool:
        """
        Check if a given key needs i8 conversion. Conversion is necessary for
        Timestamp, Timedelta, DatetimeIndex, and TimedeltaIndex keys. An
        Interval-like requires conversion if its endpoints are one of the
        aforementioned types.

        Assumes that any list-like data has already been cast to an Index.

        Parameters
        ----------
        key : scalar or Index-like
            The key that should be checked for i8 conversion

        Returns
        -------
        bool
        """
        key_dtype = getattr(key, "dtype", None)
        if isinstance(key_dtype, IntervalDtype) or isinstance(key, Interval):
            return self._needs_i8_conversion(key.left)

        i8_types = (Timestamp, Timedelta, DatetimeIndex, TimedeltaIndex)
        return isinstance(key, i8_types)

    def _maybe_convert_i8(self, key):
        """
        Maybe convert a given key to its equivalent i8 value(s). Used as a
        preprocessing step prior to IntervalTree queries (self._engine), which
        expects numeric data.

        Parameters
        ----------
        key : scalar or list-like
            The key that should maybe be converted to i8.

        Returns
        -------
        scalar or list-like
            The original key if no conversion occurred, int if converted scalar,
            Index with an int64 dtype if converted list-like.
        """
        if is_list_like(key):
            key = ensure_index(key)
            key = maybe_upcast_numeric_to_64bit(key)

        if not self._needs_i8_conversion(key):
            return key

        scalar = is_scalar(key)
        key_dtype = getattr(key, "dtype", None)
        if isinstance(key_dtype, IntervalDtype) or isinstance(key, Interval):
            # convert left/right and reconstruct
            left = self._maybe_convert_i8(key.left)
            right = self._maybe_convert_i8(key.right)
            constructor = Interval if scalar else IntervalIndex.from_arrays
            # error: "object" not callable
            return constructor(
                left, right, closed=self.closed
            )  # type: ignore[operator]

        if scalar:
            # Timestamp/Timedelta
            key_dtype, key_i8 = infer_dtype_from_scalar(key)
            if isinstance(key, Period):
                key_i8 = key.ordinal
            elif isinstance(key_i8, Timestamp):
                key_i8 = key_i8._value
            elif isinstance(key_i8, (np.datetime64, np.timedelta64)):
                key_i8 = key_i8.view("i8")
        else:
            # DatetimeIndex/TimedeltaIndex
            key_dtype, key_i8 = key.dtype, Index(key.asi8)
            if key.hasnans:
                # convert NaT from its i8 value to np.nan so it's not viewed
                # as a valid value, maybe causing errors (e.g. is_overlapping)
                key_i8 = key_i8.where(~key._isnan)

        # ensure consistency with IntervalIndex subtype
        # error: Item "ExtensionDtype"/"dtype[Any]" of "Union[dtype[Any],
        # ExtensionDtype]" has no attribute "subtype"
        subtype = self.dtype.subtype  # type: ignore[union-attr]

        if subtype != key_dtype:
            raise ValueError(
                f"Cannot index an IntervalIndex of subtype {subtype} with "
                f"values of dtype {key_dtype}"
            )

        return key_i8

    def _searchsorted_monotonic(self, label, side: Literal["left", "right"] = "left"):
        if not self.is_non_overlapping_monotonic:
            raise KeyError(
                "can only get slices from an IntervalIndex if bounds are "
                "non-overlapping and all monotonic increasing or decreasing"
            )

        if isinstance(label, (IntervalMixin, IntervalIndex)):
            raise NotImplementedError("Interval objects are not currently supported")

        # GH 20921: "not is_monotonic_increasing" for the second condition
        # instead of "is_monotonic_decreasing" to account for single element
        # indexes being both increasing and decreasing
        if (side == "left" and self.left.is_monotonic_increasing) or (
            side == "right" and not self.left.is_monotonic_increasing
        ):
            sub_idx = self.right
            if self.open_right:
                label = _get_next_label(label)
        else:
            sub_idx = self.left
            if self.open_left:
                label = _get_prev_label(label)

        return sub_idx._searchsorted_monotonic(label, side)

    # --------------------------------------------------------------------
    # Indexing Methods

    def get_loc(self, key) -> int | slice | np.ndarray:
        """
        Get integer location, slice or boolean mask for requested label.

        Parameters
        ----------
        key : label

        Returns
        -------
        int if unique index, slice if monotonic index, else mask

        Examples
        --------
        >>> i1, i2 = pd.Interval(0, 1), pd.Interval(1, 2)
        >>> index = pd.IntervalIndex([i1, i2])
        >>> index.get_loc(1)
        0

        You can also supply a point inside an interval.

        >>> index.get_loc(1.5)
        1

        If a label is in several intervals, you get the locations of all the
        relevant intervals.

        >>> i3 = pd.Interval(0, 2)
        >>> overlapping_index = pd.IntervalIndex([i1, i2, i3])
        >>> overlapping_index.get_loc(0.5)
        array([ True, False,  True])

        Only exact matches will be returned if an interval is provided.

        >>> index.get_loc(pd.Interval(0, 1))
        0
        """
        self._check_indexing_error(key)

        if isinstance(key, Interval):
            if self.closed != key.closed:
                raise KeyError(key)
            mask = (self.left == key.left) & (self.right == key.right)
        elif is_valid_na_for_dtype(key, self.dtype):
            mask = self.isna()
        else:
            # assume scalar
            op_left = le if self.closed_left else lt
            op_right = le if self.closed_right else lt
            try:
                mask = op_left(self.left, key) & op_right(key, self.right)
            except TypeError as err:
                # scalar is not comparable to II subtype --> invalid label
                raise KeyError(key) from err

        matches = mask.sum()
        if matches == 0:
            raise KeyError(key)
        if matches == 1:
            return mask.argmax()

        res = lib.maybe_booleans_to_slice(mask.view("u1"))
        if isinstance(res, slice) and res.stop is None:
            # TODO: DO this in maybe_booleans_to_slice?
            res = slice(res.start, len(self), res.step)
        return res

    def _get_indexer(
        self,
        target: Index,
        method: str | None = None,
        limit: int | None = None,
        tolerance: Any | None = None,
    ) -> npt.NDArray[np.intp]:
        if isinstance(target, IntervalIndex):
            # We only get here with not self.is_overlapping
            # -> at most one match per interval in target
            # want exact matches -> need both left/right to match, so defer to
            # left/right get_indexer, compare elementwise, equality -> match
            indexer = self._get_indexer_unique_sides(target)

        elif not (is_object_dtype(target.dtype) or is_string_dtype(target.dtype)):
            # homogeneous scalar index: use IntervalTree
            # we should always have self._should_partial_index(target) here
            target = self._maybe_convert_i8(target)
            indexer = self._engine.get_indexer(target.values)
        else:
            # heterogeneous scalar index: defer elementwise to get_loc
            # we should always have self._should_partial_index(target) here
            return self._get_indexer_pointwise(target)[0]

        return ensure_platform_int(indexer)

    @Appender(_index_shared_docs["get_indexer_non_unique"] % _index_doc_kwargs)
    def get_indexer_non_unique(
        self, target: Index
    ) -> tuple[npt.NDArray[np.intp], npt.NDArray[np.intp]]:
        target = ensure_index(target)

        if not self._should_compare(target) and not self._should_partial_index(target):
            # e.g. IntervalIndex with different closed or incompatible subtype
            #  -> no matches
            return self._get_indexer_non_comparable(target, None, unique=False)

        elif isinstance(target, IntervalIndex):
            if self.left.is_unique and self.right.is_unique:
                # fastpath available even if we don't have self._index_as_unique
                indexer = self._get_indexer_unique_sides(target)
                missing = (indexer == -1).nonzero()[0]
            else:
                return self._get_indexer_pointwise(target)

        elif is_object_dtype(target.dtype) or not self._should_partial_index(target):
            # target might contain intervals: defer elementwise to get_loc
            return self._get_indexer_pointwise(target)

        else:
            # Note: this case behaves differently from other Index subclasses
            #  because IntervalIndex does partial-int indexing
            target = self._maybe_convert_i8(target)
            indexer, missing = self._engine.get_indexer_non_unique(target.values)

        return ensure_platform_int(indexer), ensure_platform_int(missing)

    def _get_indexer_unique_sides(self, target: IntervalIndex) -> npt.NDArray[np.intp]:
        """
        _get_indexer specialized to the case where both of our sides are unique.
        """
        # Caller is responsible for checking
        #  `self.left.is_unique and self.right.is_unique`

        left_indexer = self.left.get_indexer(target.left)
        right_indexer = self.right.get_indexer(target.right)
        indexer = np.where(left_indexer == right_indexer, left_indexer, -1)
        return indexer

    def _get_indexer_pointwise(
        self, target: Index
    ) -> tuple[npt.NDArray[np.intp], npt.NDArray[np.intp]]:
        """
        pointwise implementation for get_indexer and get_indexer_non_unique.
        """
        indexer, missing = [], []
        for i, key in enumerate(target):
            try:
                locs = self.get_loc(key)
                if isinstance(locs, slice):
                    # Only needed for get_indexer_non_unique
                    locs = np.arange(locs.start, locs.stop, locs.step, dtype="intp")
                elif lib.is_integer(locs):
                    locs = np.array(locs, ndmin=1)
                else:
                    # otherwise we have ndarray[bool]
                    locs = np.where(locs)[0]
            except KeyError:
                missing.append(i)
                locs = np.array([-1])
            except InvalidIndexError:
                # i.e. non-scalar key e.g. a tuple.
                # see test_append_different_columns_types_raises
                missing.append(i)
                locs = np.array([-1])

            indexer.append(locs)

        indexer = np.concatenate(indexer)
        return ensure_platform_int(indexer), ensure_platform_int(missing)

    @cache_readonly
    def _index_as_unique(self) -> bool:
        return not self.is_overlapping and self._engine._na_count < 2

    _requires_unique_msg = (
        "cannot handle overlapping indices; use IntervalIndex.get_indexer_non_unique"
    )

    def _convert_slice_indexer(self, key: slice, kind: Literal["loc", "getitem"]):
        if not (key.step is None or key.step == 1):
            # GH#31658 if label-based, we require step == 1,
            #  if positional, we disallow float start/stop
            msg = "label-based slicing with step!=1 is not supported for IntervalIndex"
            if kind == "loc":
                raise ValueError(msg)
            if kind == "getitem":
                if not is_valid_positional_slice(key):
                    # i.e. this cannot be interpreted as a positional slice
                    raise ValueError(msg)

        return super()._convert_slice_indexer(key, kind)

    @cache_readonly
    def _should_fallback_to_positional(self) -> bool:
        # integer lookups in Series.__getitem__ are unambiguously
        #  positional in this case
        # error: Item "ExtensionDtype"/"dtype[Any]" of "Union[dtype[Any],
        # ExtensionDtype]" has no attribute "subtype"
        return self.dtype.subtype.kind in "mM"  # type: ignore[union-attr]

    def _maybe_cast_slice_bound(self, label, side: str):
        return getattr(self, side)._maybe_cast_slice_bound(label, side)

    def _is_comparable_dtype(self, dtype: DtypeObj) -> bool:
        if not isinstance(dtype, IntervalDtype):
            return False
        common_subtype = find_common_type([self.dtype, dtype])
        return not is_object_dtype(common_subtype)

    # --------------------------------------------------------------------

    @cache_readonly
    def left(self) -> Index:
        return Index(self._data.left, copy=False)

    @cache_readonly
    def right(self) -> Index:
        return Index(self._data.right, copy=False)

    @cache_readonly
    def mid(self) -> Index:
        return Index(self._data.mid, copy=False)

    @property
    def length(self) -> Index:
        return Index(self._data.length, copy=False)

    # --------------------------------------------------------------------
    # Set Operations

    def _intersection(self, other, sort):
        """
        intersection specialized to the case with matching dtypes.
        """
        # For IntervalIndex we also know other.closed == self.closed
        if self.left.is_unique and self.right.is_unique:
            taken = self._intersection_unique(other)
        elif other.left.is_unique and other.right.is_unique and self.isna().sum() <= 1:
            # Swap other/self if other is unique and self does not have
            # multiple NaNs
            taken = other._intersection_unique(self)
        else:
            # duplicates
            taken = self._intersection_non_unique(other)

        if sort is None:
            taken = taken.sort_values()

        return taken

    def _intersection_unique(self, other: IntervalIndex) -> IntervalIndex:
        """
        Used when the IntervalIndex does not have any common endpoint,
        no matter left or right.
        Return the intersection with another IntervalIndex.
        Parameters
        ----------
        other : IntervalIndex
        Returns
        -------
        IntervalIndex
        """
        # Note: this is much more performant than super()._intersection(other)
        lindexer = self.left.get_indexer(other.left)
        rindexer = self.right.get_indexer(other.right)

        match = (lindexer == rindexer) & (lindexer != -1)
        indexer = lindexer.take(match.nonzero()[0])
        indexer = unique(indexer)

        return self.take(indexer)

    def _intersection_non_unique(self, other: IntervalIndex) -> IntervalIndex:
        """
        Used when the IntervalIndex does have some common endpoints,
        on either sides.
        Return the intersection with another IntervalIndex.

        Parameters
        ----------
        other : IntervalIndex

        Returns
        -------
        IntervalIndex
        """
        # Note: this is about 3.25x faster than super()._intersection(other)
        #  in IntervalIndexMethod.time_intersection_both_duplicate(1000)
        mask = np.zeros(len(self), dtype=bool)

        if self.hasnans and other.hasnans:
            first_nan_loc = np.arange(len(self))[self.isna()][0]
            mask[first_nan_loc] = True

        other_tups = set(zip(other.left, other.right))
        for i, tup in enumerate(zip(self.left, self.right)):
            if tup in other_tups:
                mask[i] = True

        return self[mask]

    # --------------------------------------------------------------------

    def _get_engine_target(self) -> np.ndarray:
        # Note: we _could_ use libjoin functions by either casting to object
        #  dtype or constructing tuples (faster than constructing Intervals)
        #  but the libjoin fastpaths are no longer fast in these cases.
        raise NotImplementedError(
            "IntervalIndex does not use libjoin fastpaths or pass values to "
            "IndexEngine objects"
        )

    def _from_join_target(self, result):
        raise NotImplementedError("IntervalIndex does not use libjoin fastpaths")

    # TODO: arithmetic operations


def _is_valid_endpoint(endpoint) -> bool:
    """
    Helper for interval_range to check if start/end are valid types.
    """
    return any(
        [
            is_number(endpoint),
            isinstance(endpoint, Timestamp),
            isinstance(endpoint, Timedelta),
            endpoint is None,
        ]
    )


def _is_type_compatible(a, b) -> bool:
    """
    Helper for interval_range to check type compat of start/end/freq.
    """
    is_ts_compat = lambda x: isinstance(x, (Timestamp, BaseOffset))
    is_td_compat = lambda x: isinstance(x, (Timedelta, BaseOffset))
    return (
        (is_number(a) and is_number(b))
        or (is_ts_compat(a) and is_ts_compat(b))
        or (is_td_compat(a) and is_td_compat(b))
        or com.any_none(a, b)
    )


def interval_range(
    start=None,
    end=None,
    periods=None,
    freq=None,
    name: Hashable | None = None,
    closed: IntervalClosedType = "right",
) -> IntervalIndex:
    """
    Return a fixed frequency IntervalIndex.

    Parameters
    ----------
    start : numeric or datetime-like, default None
        Left bound for generating intervals.
    end : numeric or datetime-like, default None
        Right bound for generating intervals.
    periods : int, default None
        Number of periods to generate.
    freq : numeric, str, Timedelta, datetime.timedelta, or DateOffset, default None
        The length of each interval. Must be consistent with the type of start
        and end, e.g. 2 for numeric, or '5H' for datetime-like.  Default is 1
        for numeric and 'D' for datetime-like.
    name : str, default None
        Name of the resulting IntervalIndex.
    closed : {'left', 'right', 'both', 'neither'}, default 'right'
        Whether the intervals are closed on the left-side, right-side, both
        or neither.

    Returns
    -------
    IntervalIndex

    See Also
    --------
    IntervalIndex : An Index of intervals that are all closed on the same side.

    Notes
    -----
    Of the four parameters ``start``, ``end``, ``periods``, and ``freq``,
    exactly three must be specified. If ``freq`` is omitted, the resulting
    ``IntervalIndex`` will have ``periods`` linearly spaced elements between
    ``start`` and ``end``, inclusively.

    To learn more about datetime-like frequency strings, please see `this link
    <https://pandas.pydata.org/pandas-docs/stable/user_guide/timeseries.html#offset-aliases>`__.

    Examples
    --------
    Numeric ``start`` and  ``end`` is supported.

    >>> pd.interval_range(start=0, end=5)
    IntervalIndex([(0, 1], (1, 2], (2, 3], (3, 4], (4, 5]],
                  dtype='interval[int64, right]')

    Additionally, datetime-like input is also supported.

    >>> pd.interval_range(start=pd.Timestamp('2017-01-01'),
    ...                   end=pd.Timestamp('2017-01-04'))
    IntervalIndex([(2017-01-01 00:00:00, 2017-01-02 00:00:00],
                   (2017-01-02 00:00:00, 2017-01-03 00:00:00],
                   (2017-01-03 00:00:00, 2017-01-04 00:00:00]],
                  dtype='interval[datetime64[ns], right]')

    The ``freq`` parameter specifies the frequency between the left and right.
    endpoints of the individual intervals within the ``IntervalIndex``.  For
    numeric ``start`` and ``end``, the frequency must also be numeric.

    >>> pd.interval_range(start=0, periods=4, freq=1.5)
    IntervalIndex([(0.0, 1.5], (1.5, 3.0], (3.0, 4.5], (4.5, 6.0]],
                  dtype='interval[float64, right]')

    Similarly, for datetime-like ``start`` and ``end``, the frequency must be
    convertible to a DateOffset.

    >>> pd.interval_range(start=pd.Timestamp('2017-01-01'),
    ...                   periods=3, freq='MS')
    IntervalIndex([(2017-01-01 00:00:00, 2017-02-01 00:00:00],
                   (2017-02-01 00:00:00, 2017-03-01 00:00:00],
                   (2017-03-01 00:00:00, 2017-04-01 00:00:00]],
                  dtype='interval[datetime64[ns], right]')

    Specify ``start``, ``end``, and ``periods``; the frequency is generated
    automatically (linearly spaced).

    >>> pd.interval_range(start=0, end=6, periods=4)
    IntervalIndex([(0.0, 1.5], (1.5, 3.0], (3.0, 4.5], (4.5, 6.0]],
              dtype='interval[float64, right]')

    The ``closed`` parameter specifies which endpoints of the individual
    intervals within the ``IntervalIndex`` are closed.

    >>> pd.interval_range(end=5, periods=4, closed='both')
    IntervalIndex([[1, 2], [2, 3], [3, 4], [4, 5]],
                  dtype='interval[int64, both]')
    """
    start = maybe_box_datetimelike(start)
    end = maybe_box_datetimelike(end)
    endpoint = start if start is not None else end

    if freq is None and com.any_none(periods, start, end):
        freq = 1 if is_number(endpoint) else "D"

    if com.count_not_none(start, end, periods, freq) != 3:
        raise ValueError(
            "Of the four parameters: start, end, periods, and "
            "freq, exactly three must be specified"
        )

    if not _is_valid_endpoint(start):
        raise ValueError(f"start must be numeric or datetime-like, got {start}")
    if not _is_valid_endpoint(end):
        raise ValueError(f"end must be numeric or datetime-like, got {end}")

    periods = validate_periods(periods)

    if freq is not None and not is_number(freq):
        try:
            freq = to_offset(freq)
        except ValueError as err:
            raise ValueError(
                f"freq must be numeric or convertible to DateOffset, got {freq}"
            ) from err

    # verify type compatibility
    if not all(
        [
            _is_type_compatible(start, end),
            _is_type_compatible(start, freq),
            _is_type_compatible(end, freq),
        ]
    ):
        raise TypeError("start, end, freq need to be type compatible")

    # +1 to convert interval count to breaks count (n breaks = n-1 intervals)
    if periods is not None:
        periods += 1

    breaks: np.ndarray | TimedeltaIndex | DatetimeIndex

    if is_number(endpoint):
        if com.all_not_none(start, end, freq):
            # 0.1 ensures we capture end
            breaks = np.arange(start, end + (freq * 0.1), freq)
        else:
            # compute the period/start/end if unspecified (at most one)
            if periods is None:
                periods = int((end - start) // freq) + 1
            elif start is None:
                start = end - (periods - 1) * freq
            elif end is None:
                end = start + (periods - 1) * freq

            breaks = np.linspace(start, end, periods)
        if all(is_integer(x) for x in com.not_none(start, end, freq)):
            # np.linspace always produces float output

            # error: Argument 1 to "maybe_downcast_numeric" has incompatible type
            # "Union[ndarray[Any, Any], TimedeltaIndex, DatetimeIndex]";
            # expected "ndarray[Any, Any]"  [
            breaks = maybe_downcast_numeric(
                breaks,  # type: ignore[arg-type]
                np.dtype("int64"),
            )
    else:
        # delegate to the appropriate range function
        if isinstance(endpoint, Timestamp):
            breaks = date_range(start=start, end=end, periods=periods, freq=freq)
        else:
            breaks = timedelta_range(start=start, end=end, periods=periods, freq=freq)

    return IntervalIndex.from_breaks(breaks, name=name, closed=closed)
```
