## Supplementary software v0.2.1 for "Virtual control arms for paediatric myopia trials: external validation of axial-elongation models": multi.py

```
from __future__ import annotations

from collections.abc import (
    Collection,
    Generator,
    Hashable,
    Iterable,
    Sequence,
)
from functools import wraps
from sys import getsizeof
from typing import (
    TYPE_CHECKING,
    Any,
    Callable,
    Literal,
    cast,
)
import warnings

import numpy as np

from pandas._config import get_option

from pandas._libs import (
    algos as libalgos,
    index as libindex,
    lib,
)
from pandas._libs.hashtable import duplicated
from pandas._typing import (
    AnyAll,
    AnyArrayLike,
    Axis,
    DropKeep,
    DtypeObj,
    F,
    IgnoreRaise,
    IndexLabel,
    Scalar,
    Self,
    Shape,
    npt,
)
from pandas.compat.numpy import function as nv
from pandas.errors import (
    InvalidIndexError,
    PerformanceWarning,
    UnsortedIndexError,
)
from pandas.util._decorators import (
    Appender,
    cache_readonly,
    doc,
)
from pandas.util._exceptions import find_stack_level

from pandas.core.dtypes.cast import coerce_indexer_dtype
from pandas.core.dtypes.common import (
    ensure_int64,
    ensure_platform_int,
    is_hashable,
    is_integer,
    is_iterator,
    is_list_like,
    is_object_dtype,
    is_scalar,
    is_string_dtype,
    pandas_dtype,
)
from pandas.core.dtypes.dtypes import (
    CategoricalDtype,
    ExtensionDtype,
)
from pandas.core.dtypes.generic import (
    ABCDataFrame,
    ABCSeries,
)
from pandas.core.dtypes.inference import is_array_like
from pandas.core.dtypes.missing import (
    array_equivalent,
    isna,
)

import pandas.core.algorithms as algos
from pandas.core.array_algos.putmask import validate_putmask
from pandas.core.arrays import (
    Categorical,
    ExtensionArray,
)
from pandas.core.arrays.categorical import (
    factorize_from_iterables,
    recode_for_categories,
)
import pandas.core.common as com
from pandas.core.construction import sanitize_array
import pandas.core.indexes.base as ibase
from pandas.core.indexes.base import (
    Index,
    _index_shared_docs,
    ensure_index,
    get_unanimous_names,
)
from pandas.core.indexes.frozen import FrozenList
from pandas.core.ops.invalid import make_invalid_op
from pandas.core.sorting import (
    get_group_index,
    lexsort_indexer,
)

from pandas.io.formats.printing import (
    get_adjustment,
    pprint_thing,
)

if TYPE_CHECKING:
    from pandas import (
        CategoricalIndex,
        DataFrame,
        Series,
    )

_index_doc_kwargs = dict(ibase._index_doc_kwargs)
_index_doc_kwargs.update(
    {"klass": "MultiIndex", "target_klass": "MultiIndex or list of tuples"}
)


class MultiIndexUIntEngine(libindex.BaseMultiIndexCodesEngine, libindex.UInt64Engine):
    """
    This class manages a MultiIndex by mapping label combinations to positive
    integers.
    """

    _base = libindex.UInt64Engine

    def _codes_to_ints(self, codes):
        """
        Transform combination(s) of uint64 in one uint64 (each), in a strictly
        monotonic way (i.e. respecting the lexicographic order of integer
        combinations): see BaseMultiIndexCodesEngine documentation.

        Parameters
        ----------
        codes : 1- or 2-dimensional array of dtype uint64
            Combinations of integers (one per row)

        Returns
        -------
        scalar or 1-dimensional array, of dtype uint64
            Integer(s) representing one combination (each).
        """
        # Shift the representation of each level by the pre-calculated number
        # of bits:
        codes <<= self.offsets

        # Now sum and OR are in fact interchangeable. This is a simple
        # composition of the (disjunct) significant bits of each level (i.e.
        # each column in "codes") in a single positive integer:
        if codes.ndim == 1:
            # Single key
            return np.bitwise_or.reduce(codes)

        # Multiple keys
        return np.bitwise_or.reduce(codes, axis=1)


class MultiIndexPyIntEngine(libindex.BaseMultiIndexCodesEngine, libindex.ObjectEngine):
    """
    This class manages those (extreme) cases in which the number of possible
    label combinations overflows the 64 bits integers, and uses an ObjectEngine
    containing Python integers.
    """

    _base = libindex.ObjectEngine

    def _codes_to_ints(self, codes):
        """
        Transform combination(s) of uint64 in one Python integer (each), in a
        strictly monotonic way (i.e. respecting the lexicographic order of
        integer combinations): see BaseMultiIndexCodesEngine documentation.

        Parameters
        ----------
        codes : 1- or 2-dimensional array of dtype uint64
            Combinations of integers (one per row)

        Returns
        -------
        int, or 1-dimensional array of dtype object
            Integer(s) representing one combination (each).
        """
        # Shift the representation of each level by the pre-calculated number
        # of bits. Since this can overflow uint64, first make sure we are
        # working with Python integers:
        codes = codes.astype("object") << self.offsets

        # Now sum and OR are in fact interchangeable. This is a simple
        # composition of the (disjunct) significant bits of each level (i.e.
        # each column in "codes") in a single positive integer (per row):
        if codes.ndim == 1:
            # Single key
            return np.bitwise_or.reduce(codes)

        # Multiple keys
        return np.bitwise_or.reduce(codes, axis=1)


def names_compat(meth: F) -> F:
    """
    A decorator to allow either `name` or `names` keyword but not both.

    This makes it easier to share code with base class.
    """

    @wraps(meth)
    def new_meth(self_or_cls, *args, **kwargs):
        if "name" in kwargs and "names" in kwargs:
            raise TypeError("Can only provide one of `names` and `name`")
        if "name" in kwargs:
            kwargs["names"] = kwargs.pop("name")

        return meth(self_or_cls, *args, **kwargs)

    return cast(F, new_meth)


class MultiIndex(Index):
    """
    A multi-level, or hierarchical, index object for pandas objects.

    Parameters
    ----------
    levels : sequence of arrays
        The unique labels for each level.
    codes : sequence of arrays
        Integers for each level designating which label at each location.
    sortorder : optional int
        Level of sortedness (must be lexicographically sorted by that
        level).
    names : optional sequence of objects
        Names for each of the index levels. (name is accepted for compat).
    copy : bool, default False
        Copy the meta-data.
    verify_integrity : bool, default True
        Check that the levels/codes are consistent and valid.

    Attributes
    ----------
    names
    levels
    codes
    nlevels
    levshape
    dtypes

    Methods
    -------
    from_arrays
    from_tuples
    from_product
    from_frame
    set_levels
    set_codes
    to_frame
    to_flat_index
    sortlevel
    droplevel
    swaplevel
    reorder_levels
    remove_unused_levels
    get_level_values
    get_indexer
    get_loc
    get_locs
    get_loc_level
    drop

    See Also
    --------
    MultiIndex.from_arrays  : Convert list of arrays to MultiIndex.
    MultiIndex.from_product : Create a MultiIndex from the cartesian product
                              of iterables.
    MultiIndex.from_tuples  : Convert list of tuples to a MultiIndex.
    MultiIndex.from_frame   : Make a MultiIndex from a DataFrame.
    Index : The base pandas Index type.

    Notes
    -----
    See the `user guide
    <https://pandas.pydata.org/pandas-docs/stable/user_guide/advanced.html>`__
    for more.

    Examples
    --------
    A new ``MultiIndex`` is typically constructed using one of the helper
    methods :meth:`MultiIndex.from_arrays`, :meth:`MultiIndex.from_product`
    and :meth:`MultiIndex.from_tuples`. For example (using ``.from_arrays``):

    >>> arrays = [[1, 1, 2, 2], ['red', 'blue', 'red', 'blue']]
    >>> pd.MultiIndex.from_arrays(arrays, names=('number', 'color'))
    MultiIndex([(1,  'red'),
                (1, 'blue'),
                (2,  'red'),
                (2, 'blue')],
               names=['number', 'color'])

    See further examples for how to construct a MultiIndex in the doc strings
    of the mentioned helper methods.
    """

    _hidden_attrs = Index._hidden_attrs | frozenset()

    # initialize to zero-length tuples to make everything work
    _typ = "multiindex"
    _names: list[Hashable | None] = []
    _levels = FrozenList()
    _codes = FrozenList()
    _comparables = ["names"]

    sortorder: int | None

    # --------------------------------------------------------------------
    # Constructors

    def __new__(
        cls,
        levels=None,
        codes=None,
        sortorder=None,
        names=None,
        dtype=None,
        copy: bool = False,
        name=None,
        verify_integrity: bool = True,
    ) -> Self:
        # compat with Index
        if name is not None:
            names = name
        if levels is None or codes is None:
            raise TypeError("Must pass both levels and codes")
        if len(levels) != len(codes):
            raise ValueError("Length of levels and codes must be the same.")
        if len(levels) == 0:
            raise ValueError("Must pass non-zero number of levels/codes")

        result = object.__new__(cls)
        result._cache = {}

        # we've already validated levels and codes, so shortcut here
        result._set_levels(levels, copy=copy, validate=False)
        result._set_codes(codes, copy=copy, validate=False)

        result._names = [None] * len(levels)
        if names is not None:
            # handles name validation
            result._set_names(names)

        if sortorder is not None:
            result.sortorder = int(sortorder)
        else:
            result.sortorder = sortorder

        if verify_integrity:
            new_codes = result._verify_integrity()
            result._codes = new_codes

        result._reset_identity()
        result._references = None

        return result

    def _validate_codes(self, level: list, code: list):
        """
        Reassign code values as -1 if their corresponding levels are NaN.

        Parameters
        ----------
        code : list
            Code to reassign.
        level : list
            Level to check for missing values (NaN, NaT, None).

        Returns
        -------
        new code where code value = -1 if it corresponds
        to a level with missing values (NaN, NaT, None).
        """
        null_mask = isna(level)
        if np.any(null_mask):
            # error: Incompatible types in assignment
            # (expression has type "ndarray[Any, dtype[Any]]",
            # variable has type "List[Any]")
            code = np.where(null_mask[code], -1, code)  # type: ignore[assignment]
        return code

    def _verify_integrity(
        self,
        codes: list | None = None,
        levels: list | None = None,
        levels_to_verify: list[int] | range | None = None,
    ):
        """
        Parameters
        ----------
        codes : optional list
            Codes to check for validity. Defaults to current codes.
        levels : optional list
            Levels to check for validity. Defaults to current levels.
        levels_to_validate: optional list
            Specifies the levels to verify.

        Raises
        ------
        ValueError
            If length of levels and codes don't match, if the codes for any
            level would exceed level bounds, or there are any duplicate levels.

        Returns
        -------
        new codes where code value = -1 if it corresponds to a
        NaN level.
        """
        # NOTE: Currently does not check, among other things, that cached
        # nlevels matches nor that sortorder matches actually sortorder.
        codes = codes or self.codes
        levels = levels or self.levels
        if levels_to_verify is None:
            levels_to_verify = range(len(levels))

        if len(levels) != len(codes):
            raise ValueError(
                "Length of levels and codes must match. NOTE: "
                "this index is in an inconsistent state."
            )
        codes_length = len(codes[0])
        for i in levels_to_verify:
            level = levels[i]
            level_codes = codes[i]

            if len(level_codes) != codes_length:
                raise ValueError(
                    f"Unequal code lengths: {[len(code_) for code_ in codes]}"
                )
            if len(level_codes) and level_codes.max() >= len(level):
                raise ValueError(
                    f"On level {i}, code max ({level_codes.max()}) >= length of "
                    f"level ({len(level)}). NOTE: this index is in an "
                    "inconsistent state"
                )
            if len(level_codes) and level_codes.min() < -1:
                raise ValueError(f"On level {i}, code value ({level_codes.min()}) < -1")
            if not level.is_unique:
                raise ValueError(
                    f"Level values must be unique: {list(level)} on level {i}"
                )
        if self.sortorder is not None:
            if self.sortorder > _lexsort_depth(self.codes, self.nlevels):
                raise ValueError(
                    "Value for sortorder must be inferior or equal to actual "
                    f"lexsort_depth: sortorder {self.sortorder} "
                    f"with lexsort_depth {_lexsort_depth(self.codes, self.nlevels)}"
                )

        result_codes = []
        for i in range(len(levels)):
            if i in levels_to_verify:
                result_codes.append(self._validate_codes(levels[i], codes[i]))
            else:
                result_codes.append(codes[i])

        new_codes = FrozenList(result_codes)
        return new_codes

    @classmethod
    def from_arrays(
        cls,
        arrays,
        sortorder: int | None = None,
        names: Sequence[Hashable] | Hashable | lib.NoDefault = lib.no_default,
    ) -> MultiIndex:
        """
        Convert arrays to MultiIndex.

        Parameters
        ----------
        arrays : list / sequence of array-likes
            Each array-like gives one level's value for each data point.
            len(arrays) is the number of levels.
        sortorder : int or None
            Level of sortedness (must be lexicographically sorted by that
            level).
        names : list / sequence of str, optional
            Names for the levels in the index.

        Returns
        -------
        MultiIndex

        See Also
        --------
        MultiIndex.from_tuples : Convert list of tuples to MultiIndex.
        MultiIndex.from_product : Make a MultiIndex from cartesian product
                                  of iterables.
        MultiIndex.from_frame : Make a MultiIndex from a DataFrame.

        Examples
        --------
        >>> arrays = [[1, 1, 2, 2], ['red', 'blue', 'red', 'blue']]
        >>> pd.MultiIndex.from_arrays(arrays, names=('number', 'color'))
        MultiIndex([(1,  'red'),
                    (1, 'blue'),
                    (2,  'red'),
                    (2, 'blue')],
                   names=['number', 'color'])
        """
        error_msg = "Input must be a list / sequence of array-likes."
        if not is_list_like(arrays):
            raise TypeError(error_msg)
        if is_iterator(arrays):
            arrays = list(arrays)

        # Check if elements of array are list-like
        for array in arrays:
            if not is_list_like(array):
                raise TypeError(error_msg)

        # Check if lengths of all arrays are equal or not,
        # raise ValueError, if not
        for i in range(1, len(arrays)):
            if len(arrays[i]) != len(arrays[i - 1]):
                raise ValueError("all arrays must be same length")

        codes, levels = factorize_from_iterables(arrays)
        if names is lib.no_default:
            names = [getattr(arr, "name", None) for arr in arrays]

        return cls(
            levels=levels,
            codes=codes,
            sortorder=sortorder,
            names=names,
            verify_integrity=False,
        )

    @classmethod
    @names_compat
    def from_tuples(
        cls,
        tuples: Iterable[tuple[Hashable, ...]],
        sortorder: int | None = None,
        names: Sequence[Hashable] | Hashable | None = None,
    ) -> MultiIndex:
        """
        Convert list of tuples to MultiIndex.

        Parameters
        ----------
        tuples : list / sequence of tuple-likes
            Each tuple is the index of one row/column.
        sortorder : int or None
            Level of sortedness (must be lexicographically sorted by that
            level).
        names : list / sequence of str, optional
            Names for the levels in the index.

        Returns
        -------
        MultiIndex

        See Also
        --------
        MultiIndex.from_arrays : Convert list of arrays to MultiIndex.
        MultiIndex.from_product : Make a MultiIndex from cartesian product
                                  of iterables.
        MultiIndex.from_frame : Make a MultiIndex from a DataFrame.

        Examples
        --------
        >>> tuples = [(1, 'red'), (1, 'blue'),
        ...           (2, 'red'), (2, 'blue')]
        >>> pd.MultiIndex.from_tuples(tuples, names=('number', 'color'))
        MultiIndex([(1,  'red'),
                    (1, 'blue'),
                    (2,  'red'),
                    (2, 'blue')],
                   names=['number', 'color'])
        """
        if not is_list_like(tuples):
            raise TypeError("Input must be a list / sequence of tuple-likes.")
        if is_iterator(tuples):
            tuples = list(tuples)
        tuples = cast(Collection[tuple[Hashable, ...]], tuples)

        # handling the empty tuple cases
        if len(tuples) and all(isinstance(e, tuple) and not e for e in tuples):
            codes = [np.zeros(len(tuples))]
            levels = [Index(com.asarray_tuplesafe(tuples, dtype=np.dtype("object")))]
            return cls(
                levels=levels,
                codes=codes,
                sortorder=sortorder,
                names=names,
                verify_integrity=False,
            )

        arrays: list[Sequence[Hashable]]
        if len(tuples) == 0:
            if names is None:
                raise TypeError("Cannot infer number of levels from empty list")
            # error: Argument 1 to "len" has incompatible type "Hashable";
            # expected "Sized"
            arrays = [[]] * len(names)  # type: ignore[arg-type]
        elif isinstance(tuples, (np.ndarray, Index)):
            if isinstance(tuples, Index):
                tuples = np.asarray(tuples._values)

            arrays = list(lib.tuples_to_object_array(tuples).T)
        elif isinstance(tuples, list):
            arrays = list(lib.to_object_array_tuples(tuples).T)
        else:
            arrs = zip(*tuples)
            arrays = cast(list[Sequence[Hashable]], arrs)

        return cls.from_arrays(arrays, sortorder=sortorder, names=names)

    @classmethod
    def from_product(
        cls,
        iterables: Sequence[Iterable[Hashable]],
        sortorder: int | None = None,
        names: Sequence[Hashable] | Hashable | lib.NoDefault = lib.no_default,
    ) -> MultiIndex:
        """
        Make a MultiIndex from the cartesian product of multiple iterables.

        Parameters
        ----------
        iterables : list / sequence of iterables
            Each iterable has unique labels for each level of the index.
        sortorder : int or None
            Level of sortedness (must be lexicographically sorted by that
            level).
        names : list / sequence of str, optional
            Names for the levels in the index.
            If not explicitly provided, names will be inferred from the
            elements of iterables if an element has a name attribute.

        Returns
        -------
        MultiIndex

        See Also
        --------
        MultiIndex.from_arrays : Convert list of arrays to MultiIndex.
        MultiIndex.from_tuples : Convert list of tuples to MultiIndex.
        MultiIndex.from_frame : Make a MultiIndex from a DataFrame.

        Examples
        --------
        >>> numbers = [0, 1, 2]
        >>> colors = ['green', 'purple']
        >>> pd.MultiIndex.from_product([numbers, colors],
        ...                            names=['number', 'color'])
        MultiIndex([(0,  'green'),
                    (0, 'purple'),
                    (1,  'green'),
                    (1, 'purple'),
                    (2,  'green'),
                    (2, 'purple')],
                   names=['number', 'color'])
        """
        from pandas.core.reshape.util import cartesian_product

        if not is_list_like(iterables):
            raise TypeError("Input must be a list / sequence of iterables.")
        if is_iterator(iterables):
            iterables = list(iterables)

        codes, levels = factorize_from_iterables(iterables)
        if names is lib.no_default:
            names = [getattr(it, "name", None) for it in iterables]

        # codes are all ndarrays, so cartesian_product is lossless
        codes = cartesian_product(codes)
        return cls(levels, codes, sortorder=sortorder, names=names)

    @classmethod
    def from_frame(
        cls,
        df: DataFrame,
        sortorder: int | None = None,
        names: Sequence[Hashable] | Hashable | None = None,
    ) -> MultiIndex:
        """
        Make a MultiIndex from a DataFrame.

        Parameters
        ----------
        df : DataFrame
            DataFrame to be converted to MultiIndex.
        sortorder : int, optional
            Level of sortedness (must be lexicographically sorted by that
            level).
        names : list-like, optional
            If no names are provided, use the column names, or tuple of column
            names if the columns is a MultiIndex. If a sequence, overwrite
            names with the given sequence.

        Returns
        -------
        MultiIndex
            The MultiIndex representation of the given DataFrame.

        See Also
        --------
        MultiIndex.from_arrays : Convert list of arrays to MultiIndex.
        MultiIndex.from_tuples : Convert list of tuples to MultiIndex.
        MultiIndex.from_product : Make a MultiIndex from cartesian product
                                  of iterables.

        Examples
        --------
        >>> df = pd.DataFrame([['HI', 'Temp'], ['HI', 'Precip'],
        ...                    ['NJ', 'Temp'], ['NJ', 'Precip']],
        ...                   columns=['a', 'b'])
        >>> df
              a       b
        0    HI    Temp
        1    HI  Precip
        2    NJ    Temp
        3    NJ  Precip

        >>> pd.MultiIndex.from_frame(df)
        MultiIndex([('HI',   'Temp'),
                    ('HI', 'Precip'),
                    ('NJ',   'Temp'),
                    ('NJ', 'Precip')],
                   names=['a', 'b'])

        Using explicit names, instead of the column names

        >>> pd.MultiIndex.from_frame(df, names=['state', 'observation'])
        MultiIndex([('HI',   'Temp'),
                    ('HI', 'Precip'),
                    ('NJ',   'Temp'),
                    ('NJ', 'Precip')],
                   names=['state', 'observation'])
        """
        if not isinstance(df, ABCDataFrame):
            raise TypeError("Input must be a DataFrame")

        column_names, columns = zip(*df.items())
        names = column_names if names is None else names
        return cls.from_arrays(columns, sortorder=sortorder, names=names)

    # --------------------------------------------------------------------

    @cache_readonly
    def _values(self) -> np.ndarray:
        # We override here, since our parent uses _data, which we don't use.
        values = []

        for i in range(self.nlevels):
            index = self.levels[i]
            codes = self.codes[i]

            vals = index
            if isinstance(vals.dtype, CategoricalDtype):
                vals = cast("CategoricalIndex", vals)
                vals = vals._data._internal_get_values()

            if isinstance(vals.dtype, ExtensionDtype) or lib.is_np_dtype(
                vals.dtype, "mM"
            ):
                vals = vals.astype(object)

            vals = np.asarray(vals)
            vals = algos.take_nd(vals, codes, fill_value=index._na_value)
            values.append(vals)

        arr = lib.fast_zip(values)
        return arr

    @property
    def values(self) -> np.ndarray:
        return self._values

    @property
    def array(self):
        """
        Raises a ValueError for `MultiIndex` because there's no single
        array backing a MultiIndex.

        Raises
        ------
        ValueError
        """
        raise ValueError(
            "MultiIndex has no single backing array. Use "
            "'MultiIndex.to_numpy()' to get a NumPy array of tuples."
        )

    @cache_readonly
    def dtypes(self) -> Series:
        """
        Return the dtypes as a Series for the underlying MultiIndex.

        Examples
        --------
        >>> idx = pd.MultiIndex.from_product([(0, 1, 2), ('green', 'purple')],
        ...                                  names=['number', 'color'])
        >>> idx
        MultiIndex([(0,  'green'),
                    (0, 'purple'),
                    (1,  'green'),
                    (1, 'purple'),
                    (2,  'green'),
                    (2, 'purple')],
                   names=['number', 'color'])
        >>> idx.dtypes
        number     int64
        color     object
        dtype: object
        """
        from pandas import Series

        names = com.fill_missing_names([level.name for level in self.levels])
        return Series([level.dtype for level in self.levels], index=Index(names))

    def __len__(self) -> int:
        return len(self.codes[0])

    @property
    def size(self) -> int:
        """
        Return the number of elements in the underlying data.
        """
        # override Index.size to avoid materializing _values
        return len(self)

    # --------------------------------------------------------------------
    # Levels Methods

    @cache_readonly
    def levels(self) -> FrozenList:
        """
        Levels of the MultiIndex.

        Levels refer to the different hierarchical levels or layers in a MultiIndex.
        In a MultiIndex, each level represents a distinct dimension or category of
        the index.

        To access the levels, you can use the levels attribute of the MultiIndex,
        which returns a tuple of Index objects. Each Index object represents a
        level in the MultiIndex and contains the unique values found in that
        specific level.

        If a MultiIndex is created with levels A, B, C, and the DataFrame using
        it filters out all rows of the level C, MultiIndex.levels will still
        return A, B, C.

        Examples
        --------
        >>> index = pd.MultiIndex.from_product([['mammal'],
        ...                                     ('goat', 'human', 'cat', 'dog')],
        ...                                    names=['Category', 'Animals'])
        >>> leg_num = pd.DataFrame(data=(4, 2, 4, 4), index=index, columns=['Legs'])
        >>> leg_num
                          Legs
        Category Animals
        mammal   goat        4
                 human       2
                 cat         4
                 dog         4

        >>> leg_num.index.levels
        FrozenList([['mammal'], ['cat', 'dog', 'goat', 'human']])

        MultiIndex levels will not change even if the DataFrame using the MultiIndex
        does not contain all them anymore.
        See how "human" is not in the DataFrame, but it is still in levels:

        >>> large_leg_num = leg_num[leg_num.Legs > 2]
        >>> large_leg_num
                          Legs
        Category Animals
        mammal   goat        4
                 cat         4
                 dog         4

        >>> large_leg_num.index.levels
        FrozenList([['mammal'], ['cat', 'dog', 'goat', 'human']])
        """
        # Use cache_readonly to ensure that self.get_locs doesn't repeatedly
        # create new IndexEngine
        # https://github.com/pandas-dev/pandas/issues/31648
        result = [x._rename(name=name) for x, name in zip(self._levels, self._names)]
        for level in result:
            # disallow midx.levels[0].name = "foo"
            level._no_setting_name = True
        return FrozenList(result)

    def _set_levels(
        self,
        levels,
        *,
        level=None,
        copy: bool = False,
        validate: bool = True,
        verify_integrity: bool = False,
    ) -> None:
        # This is NOT part of the levels property because it should be
        # externally not allowed to set levels. User beware if you change
        # _levels directly
        if validate:
            if len(levels) == 0:
                raise ValueError("Must set non-zero number of levels.")
            if level is None and len(levels) != self.nlevels:
                raise ValueError("Length of levels must match number of levels.")
            if level is not None and len(levels) != len(level):
                raise ValueError("Length of levels must match length of level.")

        if level is None:
            new_levels = FrozenList(
                ensure_index(lev, copy=copy)._view() for lev in levels
            )
            level_numbers = list(range(len(new_levels)))
        else:
            level_numbers = [self._get_level_number(lev) for lev in level]
            new_levels_list = list(self._levels)
            for lev_num, lev in zip(level_numbers, levels):
                new_levels_list[lev_num] = ensure_index(lev, copy=copy)._view()
            new_levels = FrozenList(new_levels_list)

        if verify_integrity:
            new_codes = self._verify_integrity(
                levels=new_levels, levels_to_verify=level_numbers
            )
            self._codes = new_codes

        names = self.names
        self._levels = new_levels
        if any(names):
            self._set_names(names)

        self._reset_cache()

    def set_levels(
        self, levels, *, level=None, verify_integrity: bool = True
    ) -> MultiIndex:
        """
        Set new levels on MultiIndex. Defaults to returning new index.

        Parameters
        ----------
        levels : sequence or list of sequence
            New level(s) to apply.
        level : int, level name, or sequence of int/level names (default None)
            Level(s) to set (None for all levels).
        verify_integrity : bool, default True
            If True, checks that levels and codes are compatible.

        Returns
        -------
        MultiIndex

        Examples
        --------
        >>> idx = pd.MultiIndex.from_tuples(
        ...     [
        ...         (1, "one"),
        ...         (1, "two"),
        ...         (2, "one"),
        ...         (2, "two"),
        ...         (3, "one"),
        ...         (3, "two")
        ...     ],
        ...     names=["foo", "bar"]
        ... )
        >>> idx
        MultiIndex([(1, 'one'),
            (1, 'two'),
            (2, 'one'),
            (2, 'two'),
            (3, 'one'),
            (3, 'two')],
           names=['foo', 'bar'])

        >>> idx.set_levels([['a', 'b', 'c'], [1, 2]])
        MultiIndex([('a', 1),
                    ('a', 2),
                    ('b', 1),
                    ('b', 2),
                    ('c', 1),
                    ('c', 2)],
                   names=['foo', 'bar'])
        >>> idx.set_levels(['a', 'b', 'c'], level=0)
        MultiIndex([('a', 'one'),
                    ('a', 'two'),
                    ('b', 'one'),
                    ('b', 'two'),
                    ('c', 'one'),
                    ('c', 'two')],
                   names=['foo', 'bar'])
        >>> idx.set_levels(['a', 'b'], level='bar')
        MultiIndex([(1, 'a'),
                    (1, 'b'),
                    (2, 'a'),
                    (2, 'b'),
                    (3, 'a'),
                    (3, 'b')],
                   names=['foo', 'bar'])

        If any of the levels passed to ``set_levels()`` exceeds the
        existing length, all of the values from that argument will
        be stored in the MultiIndex levels, though the values will
        be truncated in the MultiIndex output.

        >>> idx.set_levels([['a', 'b', 'c'], [1, 2, 3, 4]], level=[0, 1])
        MultiIndex([('a', 1),
            ('a', 2),
            ('b', 1),
            ('b', 2),
            ('c', 1),
            ('c', 2)],
           names=['foo', 'bar'])
        >>> idx.set_levels([['a', 'b', 'c'], [1, 2, 3, 4]], level=[0, 1]).levels
        FrozenList([['a', 'b', 'c'], [1, 2, 3, 4]])
        """

        if isinstance(levels, Index):
            pass
        elif is_array_like(levels):
            levels = Index(levels)
        elif is_list_like(levels):
            levels = list(levels)

        level, levels = _require_listlike(level, levels, "Levels")
        idx = self._view()
        idx._reset_identity()
        idx._set_levels(
            levels, level=level, validate=True, verify_integrity=verify_integrity
        )
        return idx

    @property
    def nlevels(self) -> int:
        """
        Integer number of levels in this MultiIndex.

        Examples
        --------
        >>> mi = pd.MultiIndex.from_arrays([['a'], ['b'], ['c']])
        >>> mi
        MultiIndex([('a', 'b', 'c')],
                   )
        >>> mi.nlevels
        3
        """
        return len(self._levels)

    @property
    def levshape(self) -> Shape:
        """
        A tuple with the length of each level.

        Examples
        --------
        >>> mi = pd.MultiIndex.from_arrays([['a'], ['b'], ['c']])
        >>> mi
        MultiIndex([('a', 'b', 'c')],
                   )
        >>> mi.levshape
        (1, 1, 1)
        """
        return tuple(len(x) for x in self.levels)

    # --------------------------------------------------------------------
    # Codes Methods

    @property
    def codes(self) -> FrozenList:
        return self._codes

    def _set_codes(
        self,
        codes,
        *,
        level=None,
        copy: bool = False,
        validate: bool = True,
        verify_integrity: bool = False,
    ) -> None:
        if validate:
            if level is None and len(codes) != self.nlevels:
                raise ValueError("Length of codes must match number of levels")
            if level is not None and len(codes) != len(level):
                raise ValueError("Length of codes must match length of levels.")

        level_numbers: list[int] | range
        if level is None:
            new_codes = FrozenList(
                _coerce_indexer_frozen(level_codes, lev, copy=copy).view()
                for lev, level_codes in zip(self._levels, codes)
            )
            level_numbers = range(len(new_codes))
        else:
            level_numbers = [self._get_level_number(lev) for lev in level]
            new_codes_list = list(self._codes)
            for lev_num, level_codes in zip(level_numbers, codes):
                lev = self.levels[lev_num]
                new_codes_list[lev_num] = _coerce_indexer_frozen(
                    level_codes, lev, copy=copy
                )
            new_codes = FrozenList(new_codes_list)

        if verify_integrity:
            new_codes = self._verify_integrity(
                codes=new_codes, levels_to_verify=level_numbers
            )

        self._codes = new_codes

        self._reset_cache()

    def set_codes(
        self, codes, *, level=None, verify_integrity: bool = True
    ) -> MultiIndex:
        """
        Set new codes on MultiIndex. Defaults to returning new index.

        Parameters
        ----------
        codes : sequence or list of sequence
            New codes to apply.
        level : int, level name, or sequence of int/level names (default None)
            Level(s) to set (None for all levels).
        verify_integrity : bool, default True
            If True, checks that levels and codes are compatible.

        Returns
        -------
        new index (of same type and class...etc) or None
            The same type as the caller or None if ``inplace=True``.

        Examples
        --------
        >>> idx = pd.MultiIndex.from_tuples(
        ...     [(1, "one"), (1, "two"), (2, "one"), (2, "two")], names=["foo", "bar"]
        ... )
        >>> idx
        MultiIndex([(1, 'one'),
            (1, 'two'),
            (2, 'one'),
            (2, 'two')],
           names=['foo', 'bar'])

        >>> idx.set_codes([[1, 0, 1, 0], [0, 0, 1, 1]])
        MultiIndex([(2, 'one'),
                    (1, 'one'),
                    (2, 'two'),
                    (1, 'two')],
                   names=['foo', 'bar'])
        >>> idx.set_codes([1, 0, 1, 0], level=0)
        MultiIndex([(2, 'one'),
                    (1, 'two'),
                    (2, 'one'),
                    (1, 'two')],
                   names=['foo', 'bar'])
        >>> idx.set_codes([0, 0, 1, 1], level='bar')
        MultiIndex([(1, 'one'),
                    (1, 'one'),
                    (2, 'two'),
                    (2, 'two')],
                   names=['foo', 'bar'])
        >>> idx.set_codes([[1, 0, 1, 0], [0, 0, 1, 1]], level=[0, 1])
        MultiIndex([(2, 'one'),
                    (1, 'one'),
                    (2, 'two'),
                    (1, 'two')],
                   names=['foo', 'bar'])
        """

        level, codes = _require_listlike(level, codes, "Codes")
        idx = self._view()
        idx._reset_identity()
        idx._set_codes(codes, level=level, verify_integrity=verify_integrity)
        return idx

    # --------------------------------------------------------------------
    # Index Internals

    @cache_readonly
    def _engine(self):
        # Calculate the number of bits needed to represent labels in each
        # level, as log2 of their sizes:
        # NaN values are shifted to 1 and missing values in other while
        # calculating the indexer are shifted to 0
        sizes = np.ceil(
            np.log2(
                [len(level) + libindex.multiindex_nulls_shift for level in self.levels]
            )
        )

        # Sum bit counts, starting from the _right_....
        lev_bits = np.cumsum(sizes[::-1])[::-1]

        # ... in order to obtain offsets such that sorting the combination of
        # shifted codes (one for each level, resulting in a unique integer) is
        # equivalent to sorting lexicographically the codes themselves. Notice
        # that each level needs to be shifted by the number of bits needed to
        # represent the _previous_ ones:
        offsets = np.concatenate([lev_bits[1:], [0]]).astype("uint64")

        # Check the total number of bits needed for our representation:
        if lev_bits[0] > 64:
            # The levels would overflow a 64 bit uint - use Python integers:
            return MultiIndexPyIntEngine(self.levels, self.codes, offsets)
        return MultiIndexUIntEngine(self.levels, self.codes, offsets)

    # Return type "Callable[..., MultiIndex]" of "_constructor" incompatible with return
    # type "Type[MultiIndex]" in supertype "Index"
    @property
    def _constructor(self) -> Callable[..., MultiIndex]:  # type: ignore[override]
        return type(self).from_tuples

    @doc(Index._shallow_copy)
    def _shallow_copy(self, values: np.ndarray, name=lib.no_default) -> MultiIndex:
        names = name if name is not lib.no_default else self.names

        return type(self).from_tuples(values, sortorder=None, names=names)

    def _view(self) -> MultiIndex:
        result = type(self)(
            levels=self.levels,
            codes=self.codes,
            sortorder=self.sortorder,
            names=self.names,
            verify_integrity=False,
        )
        result._cache = self._cache.copy()
        result._cache.pop("levels", None)  # GH32669
        return result

    # --------------------------------------------------------------------

    # error: Signature of "copy" incompatible with supertype "Index"
    def copy(  # type: ignore[override]
        self,
        names=None,
        deep: bool = False,
        name=None,
    ) -> Self:
        """
        Make a copy of this object.

        Names, dtype, levels and codes can be passed and will be set on new copy.

        Parameters
        ----------
        names : sequence, optional
        deep : bool, default False
        name : Label
            Kept for compatibility with 1-dimensional Index. Should not be used.

        Returns
        -------
        MultiIndex

        Notes
        -----
        In most cases, there should be no functional difference from using
        ``deep``, but if ``deep`` is passed it will attempt to deepcopy.
        This could be potentially expensive on large MultiIndex objects.

        Examples
        --------
        >>> mi = pd.MultiIndex.from_arrays([['a'], ['b'], ['c']])
        >>> mi
        MultiIndex([('a', 'b', 'c')],
                   )
        >>> mi.copy()
        MultiIndex([('a', 'b', 'c')],
                   )
        """
        names = self._validate_names(name=name, names=names, deep=deep)
        keep_id = not deep
        levels, codes = None, None

        if deep:
            from copy import deepcopy

            levels = deepcopy(self.levels)
            codes = deepcopy(self.codes)

        levels = levels if levels is not None else self.levels
        codes = codes if codes is not None else self.codes

        new_index = type(self)(
            levels=levels,
            codes=codes,
            sortorder=self.sortorder,
            names=names,
            verify_integrity=False,
        )
        new_index._cache = self._cache.copy()
        new_index._cache.pop("levels", None)  # GH32669
        if keep_id:
            new_index._id = self._id
        return new_index

    def __array__(self, dtype=None, copy=None) -> np.ndarray:
        """the array interface, return my values"""
        if copy is False:
            # self.values is always a newly construct array, so raise.
            warnings.warn(
                "Starting with NumPy 2.0, the behavior of the 'copy' keyword has "
                "changed and passing 'copy=False' raises an error when returning "
                "a zero-copy NumPy array is not possible. pandas will follow "
                "this behavior starting with pandas 3.0.\nThis conversion to "
                "NumPy requires a copy, but 'copy=False' was passed. Consider "
                "using 'np.asarray(..)' instead.",
                FutureWarning,
                stacklevel=find_stack_level(),
            )
        if copy is True:
            # explicit np.array call to ensure a copy is made and unique objects
            # are returned, because self.values is cached
            return np.array(self.values, dtype=dtype)
        return self.values

    def view(self, cls=None) -> Self:
        """this is defined as a copy with the same identity"""
        result = self.copy()
        result._id = self._id
        return result

    @doc(Index.__contains__)
    def __contains__(self, key: Any) -> bool:
        hash(key)
        try:
            self.get_loc(key)
            return True
        except (LookupError, TypeError, ValueError):
            return False

    @cache_readonly
    def dtype(self) -> np.dtype:
        return np.dtype("O")

    def _is_memory_usage_qualified(self) -> bool:
        """return a boolean if we need a qualified .info display"""

        def f(dtype) -> bool:
            return is_object_dtype(dtype) or (
                is_string_dtype(dtype) and dtype.storage == "python"
            )

        return any(f(level.dtype) for level in self.levels)

    # Cannot determine type of "memory_usage"
    @doc(Index.memory_usage)  # type: ignore[has-type]
    def memory_usage(self, deep: bool = False) -> int:
        # we are overwriting our base class to avoid
        # computing .values here which could materialize
        # a tuple representation unnecessarily
        return self._nbytes(deep)

    @cache_readonly
    def nbytes(self) -> int:
        """return the number of bytes in the underlying data"""
        return self._nbytes(False)

    def _nbytes(self, deep: bool = False) -> int:
        """
        return the number of bytes in the underlying data
        deeply introspect the level data if deep=True

        include the engine hashtable

        *this is in internal routine*

        """
        # for implementations with no useful getsizeof (PyPy)
        objsize = 24

        level_nbytes = sum(i.memory_usage(deep=deep) for i in self.levels)
        label_nbytes = sum(i.nbytes for i in self.codes)
        names_nbytes = sum(getsizeof(i, objsize) for i in self.names)
        result = level_nbytes + label_nbytes + names_nbytes

        # include our engine hashtable
        result += self._engine.sizeof(deep=deep)
        return result

    # --------------------------------------------------------------------
    # Rendering Methods

    def _formatter_func(self, tup):
        """
        Formats each item in tup according to its level's formatter function.
        """
        formatter_funcs = [level._formatter_func for level in self.levels]
        return tuple(func(val) for func, val in zip(formatter_funcs, tup))

    def _get_values_for_csv(
        self, *, na_rep: str = "nan", **kwargs
    ) -> npt.NDArray[np.object_]:
        new_levels = []
        new_codes = []

        # go through the levels and format them
        for level, level_codes in zip(self.levels, self.codes):
            level_strs = level._get_values_for_csv(na_rep=na_rep, **kwargs)
            # add nan values, if there are any
            mask = level_codes == -1
            if mask.any():
                nan_index = len(level_strs)
                # numpy 1.21 deprecated implicit string casting
                level_strs = level_strs.astype(str)
                level_strs = np.append(level_strs, na_rep)
                assert not level_codes.flags.writeable  # i.e. copy is needed
                level_codes = level_codes.copy()  # make writeable
                level_codes[mask] = nan_index
            new_levels.append(level_strs)
            new_codes.append(level_codes)

        if len(new_levels) == 1:
            # a single-level multi-index
            return Index(new_levels[0].take(new_codes[0]))._get_values_for_csv()
        else:
            # reconstruct the multi-index
            mi = MultiIndex(
                levels=new_levels,
                codes=new_codes,
                names=self.names,
                sortorder=self.sortorder,
                verify_integrity=False,
            )
            return mi._values

    def format(
        self,
        name: bool | None = None,
        formatter: Callable | None = None,
        na_rep: str | None = None,
        names: bool = False,
        space: int = 2,
        sparsify=None,
        adjoin: bool = True,
    ) -> list:
        warnings.warn(
            # GH#55413
            f"{type(self).__name__}.format is deprecated and will be removed "
            "in a future version. Convert using index.astype(str) or "
            "index.map(formatter) instead.",
            FutureWarning,
            stacklevel=find_stack_level(),
        )

        if name is not None:
            names = name

        if len(self) == 0:
            return []

        stringified_levels = []
        for lev, level_codes in zip(self.levels, self.codes):
            na = na_rep if na_rep is not None else _get_na_rep(lev.dtype)

            if len(lev) > 0:
                formatted = lev.take(level_codes).format(formatter=formatter)

                # we have some NA
                mask = level_codes == -1
                if mask.any():
                    formatted = np.array(formatted, dtype=object)
                    formatted[mask] = na
                    formatted = formatted.tolist()

            else:
                # weird all NA case
                formatted = [
                    pprint_thing(na if isna(x) else x, escape_chars=("\t", "\r", "\n"))
                    for x in algos.take_nd(lev._values, level_codes)
                ]
            stringified_levels.append(formatted)

        result_levels = []
        for lev, lev_name in zip(stringified_levels, self.names):
            level = []

            if names:
                level.append(
                    pprint_thing(lev_name, escape_chars=("\t", "\r", "\n"))
                    if lev_name is not None
                    else ""
                )

            level.extend(np.array(lev, dtype=object))
            result_levels.append(level)

        if sparsify is None:
            sparsify = get_option("display.multi_sparse")

        if sparsify:
            sentinel: Literal[""] | bool | lib.NoDefault = ""
            # GH3547 use value of sparsify as sentinel if it's "Falsey"
            assert isinstance(sparsify, bool) or sparsify is lib.no_default
            if sparsify in [False, lib.no_default]:
                sentinel = sparsify
            # little bit of a kludge job for #1217
            result_levels = sparsify_labels(
                result_levels, start=int(names), sentinel=sentinel
            )

        if adjoin:
            adj = get_adjustment()
            return adj.adjoin(space, *result_levels).split("\n")
        else:
            return result_levels

    def _format_multi(
        self,
        *,
        include_names: bool,
        sparsify: bool | None | lib.NoDefault,
        formatter: Callable | None = None,
    ) -> list:
        if len(self) == 0:
            return []

        stringified_levels = []
        for lev, level_codes in zip(self.levels, self.codes):
            na = _get_na_rep(lev.dtype)

            if len(lev) > 0:
                taken = formatted = lev.take(level_codes)
                formatted = taken._format_flat(include_name=False, formatter=formatter)

                # we have some NA
                mask = level_codes == -1
                if mask.any():
                    formatted = np.array(formatted, dtype=object)
                    formatted[mask] = na
                    formatted = formatted.tolist()

            else:
                # weird all NA case
                formatted = [
                    pprint_thing(na if isna(x) else x, escape_chars=("\t", "\r", "\n"))
                    for x in algos.take_nd(lev._values, level_codes)
                ]
            stringified_levels.append(formatted)

        result_levels = []
        for lev, lev_name in zip(stringified_levels, self.names):
            level = []

            if include_names:
                level.append(
                    pprint_thing(lev_name, escape_chars=("\t", "\r", "\n"))
                    if lev_name is not None
                    else ""
                )

            level.extend(np.array(lev, dtype=object))
            result_levels.append(level)

        if sparsify is None:
            sparsify = get_option("display.multi_sparse")

        if sparsify:
            sentinel: Literal[""] | bool | lib.NoDefault = ""
            # GH3547 use value of sparsify as sentinel if it's "Falsey"
            assert isinstance(sparsify, bool) or sparsify is lib.no_default
            if sparsify is lib.no_default:
                sentinel = sparsify
            # little bit of a kludge job for #1217
            result_levels = sparsify_labels(
                result_levels, start=int(include_names), sentinel=sentinel
            )

        return result_levels

    # --------------------------------------------------------------------
    # Names Methods

    def _get_names(self) -> FrozenList:
        return FrozenList(self._names)

    def _set_names(self, names, *, level=None, validate: bool = True):
        """
        Set new names on index. Each name has to be a hashable type.

        Parameters
        ----------
        values : str or sequence
            name(s) to set
        level : int, level name, or sequence of int/level names (default None)
            If the index is a MultiIndex (hierarchical), level(s) to set (None
            for all levels).  Otherwise level must be None
        validate : bool, default True
            validate that the names match level lengths

        Raises
        ------
        TypeError if each name is not hashable.

        Notes
        -----
        sets names on levels. WARNING: mutates!

        Note that you generally want to set this *after* changing levels, so
        that it only acts on copies
        """
        # GH 15110
        # Don't allow a single string for names in a MultiIndex
        if names is not None and not is_list_like(names):
            raise ValueError("Names should be list-like for a MultiIndex")
        names = list(names)

        if validate:
            if level is not None and len(names) != len(level):
                raise ValueError("Length of names must match length of level.")
            if level is None and len(names) != self.nlevels:
                raise ValueError(
                    "Length of names must match number of levels in MultiIndex."
                )

        if level is None:
            level = range(self.nlevels)
        else:
            level = [self._get_level_number(lev) for lev in level]

        # set the name
        for lev, name in zip(level, names):
            if name is not None:
                # GH 20527
                # All items in 'names' need to be hashable:
                if not is_hashable(name):
                    raise TypeError(
                        f"{type(self).__name__}.name must be a hashable type"
                    )
            self._names[lev] = name

        # If .levels has been accessed, the names in our cache will be stale.
        self._reset_cache()

    names = property(
        fset=_set_names,
        fget=_get_names,
        doc="""
        Names of levels in MultiIndex.

        Examples
        --------
        >>> mi = pd.MultiIndex.from_arrays(
        ... [[1, 2], [3, 4], [5, 6]], names=['x', 'y', 'z'])
        >>> mi
        MultiIndex([(1, 3, 5),
                    (2, 4, 6)],
                   names=['x', 'y', 'z'])
        >>> mi.names
        FrozenList(['x', 'y', 'z'])
        """,
    )

    # --------------------------------------------------------------------

    @cache_readonly
    def inferred_type(self) -> str:
        return "mixed"

    def _get_level_number(self, level) -> int:
        count = self.names.count(level)
        if (count > 1) and not is_integer(level):
            raise ValueError(
                f"The name {level} occurs multiple times, use a level number"
            )
        try:
            level = self.names.index(level)
        except ValueError as err:
            if not is_integer(level):
                raise KeyError(f"Level {level} not found") from err
            if level < 0:
                level += self.nlevels
                if level < 0:
                    orig_level = level - self.nlevels
                    raise IndexError(
                        f"Too many levels: Index has only {self.nlevels} levels, "
                        f"{orig_level} is not a valid level number"
                    ) from err
            # Note: levels are zero-based
            elif level >= self.nlevels:
                raise IndexError(
                    f"Too many levels: Index has only {self.nlevels} levels, "
                    f"not {level + 1}"
                ) from err
        return level

    @cache_readonly
    def is_monotonic_increasing(self) -> bool:
        """
        Return a boolean if the values are equal or increasing.
        """
        if any(-1 in code for code in self.codes):
            return False

        if all(level.is_monotonic_increasing for level in self.levels):
            # If each level is sorted, we can operate on the codes directly. GH27495
            return libalgos.is_lexsorted(
                [x.astype("int64", copy=False) for x in self.codes]
            )

        # reversed() because lexsort() wants the most significant key last.
        values = [
            self._get_level_values(i)._values for i in reversed(range(len(self.levels)))
        ]
        try:
            # error: Argument 1 to "lexsort" has incompatible type
            # "List[Union[ExtensionArray, ndarray[Any, Any]]]";
            # expected "Union[_SupportsArray[dtype[Any]],
            # _NestedSequence[_SupportsArray[dtype[Any]]], bool,
            # int, float, complex, str, bytes, _NestedSequence[Union
            # [bool, int, float, complex, str, bytes]]]"
            sort_order = np.lexsort(values)  # type: ignore[arg-type]
            return Index(sort_order).is_monotonic_increasing
        except TypeError:
            # we have mixed types and np.lexsort is not happy
            return Index(self._values).is_monotonic_increasing

    @cache_readonly
    def is_monotonic_decreasing(self) -> bool:
        """
        Return a boolean if the values are equal or decreasing.
        """
        # monotonic decreasing if and only if reverse is monotonic increasing
        return self[::-1].is_monotonic_increasing

    @cache_readonly
    def _inferred_type_levels(self) -> list[str]:
        """return a list of the inferred types, one for each level"""
        return [i.inferred_type for i in self.levels]

    @doc(Index.duplicated)
    def duplicated(self, keep: DropKeep = "first") -> npt.NDArray[np.bool_]:
        shape = tuple(len(lev) for lev in self.levels)
        ids = get_group_index(self.codes, shape, sort=False, xnull=False)

        return duplicated(ids, keep)

    # error: Cannot override final attribute "_duplicated"
    # (previously declared in base class "IndexOpsMixin")
    _duplicated = duplicated  # type: ignore[misc]

    def fillna(self, value=None, downcast=None):
        """
        fillna is not implemented for MultiIndex
        """
        raise NotImplementedError("isna is not defined for MultiIndex")

    @doc(Index.dropna)
    def dropna(self, how: AnyAll = "any") -> MultiIndex:
        nans = [level_codes == -1 for level_codes in self.codes]
        if how == "any":
            indexer = np.any(nans, axis=0)
        elif how == "all":
            indexer = np.all(nans, axis=0)
        else:
            raise ValueError(f"invalid how option: {how}")

        new_codes = [level_codes[~indexer] for level_codes in self.codes]
        return self.set_codes(codes=new_codes)

    def _get_level_values(self, level: int, unique: bool = False) -> Index:
        """
        Return vector of label values for requested level,
        equal to the length of the index

        **this is an internal method**

        Parameters
        ----------
        level : int
        unique : bool, default False
            if True, drop duplicated values

        Returns
        -------
        Index
        """
        lev = self.levels[level]
        level_codes = self.codes[level]
        name = self._names[level]
        if unique:
            level_codes = algos.unique(level_codes)
        filled = algos.take_nd(lev._values, level_codes, fill_value=lev._na_value)
        return lev._shallow_copy(filled, name=name)

    # error: Signature of "get_level_values" incompatible with supertype "Index"
    def get_level_values(self, level) -> Index:  # type: ignore[override]
        """
        Return vector of label values for requested level.

        Length of returned vector is equal to the length of the index.

        Parameters
        ----------
        level : int or str
            ``level`` is either the integer position of the level in the
            MultiIndex, or the name of the level.

        Returns
        -------
        Index
            Values is a level of this MultiIndex converted to
            a single :class:`Index` (or subclass thereof).

        Notes
        -----
        If the level contains missing values, the result may be casted to
        ``float`` with missing values specified as ``NaN``. This is because
        the level is converted to a regular ``Index``.

        Examples
        --------
        Create a MultiIndex:

        >>> mi = pd.MultiIndex.from_arrays((list('abc'), list('def')))
        >>> mi.names = ['level_1', 'level_2']

        Get level values by supplying level as either integer or name:

        >>> mi.get_level_values(0)
        Index(['a', 'b', 'c'], dtype='object', name='level_1')
        >>> mi.get_level_values('level_2')
        Index(['d', 'e', 'f'], dtype='object', name='level_2')

        If a level contains missing values, the return type of the level
        may be cast to ``float``.

        >>> pd.MultiIndex.from_arrays([[1, None, 2], [3, 4, 5]]).dtypes
        level_0    int64
        level_1    int64
        dtype: object
        >>> pd.MultiIndex.from_arrays([[1, None, 2], [3, 4, 5]]).get_level_values(0)
        Index([1.0, nan, 2.0], dtype='float64')
        """
        level = self._get_level_number(level)
        values = self._get_level_values(level)
        return values

    @doc(Index.unique)
    def unique(self, level=None):
        if level is None:
            return self.drop_duplicates()
        else:
            level = self._get_level_number(level)
            return self._get_level_values(level=level, unique=True)

    def to_frame(
        self,
        index: bool = True,
        name=lib.no_default,
        allow_duplicates: bool = False,
    ) -> DataFrame:
        """
        Create a DataFrame with the levels of the MultiIndex as columns.

        Column ordering is determined by the DataFrame constructor with data as
        a dict.

        Parameters
        ----------
        index : bool, default True
            Set the index of the returned DataFrame as the original MultiIndex.

        name : list / sequence of str, optional
            The passed names should substitute index level names.

        allow_duplicates : bool, optional default False
            Allow duplicate column labels to be created.

            .. versionadded:: 1.5.0

        Returns
        -------
        DataFrame

        See Also
        --------
        DataFrame : Two-dimensional, size-mutable, potentially heterogeneous
            tabular data.

        Examples
        --------
        >>> mi = pd.MultiIndex.from_arrays([['a', 'b'], ['c', 'd']])
        >>> mi
        MultiIndex([('a', 'c'),
                    ('b', 'd')],
                   )

        >>> df = mi.to_frame()
        >>> df
             0  1
        a c  a  c
        b d  b  d

        >>> df = mi.to_frame(index=False)
        >>> df
           0  1
        0  a  c
        1  b  d

        >>> df = mi.to_frame(name=['x', 'y'])
        >>> df
             x  y
        a c  a  c
        b d  b  d
        """
        from pandas import DataFrame

        if name is not lib.no_default:
            if not is_list_like(name):
                raise TypeError("'name' must be a list / sequence of column names.")

            if len(name) != len(self.levels):
                raise ValueError(
                    "'name' should have same length as number of levels on index."
                )
            idx_names = name
        else:
            idx_names = self._get_level_names()

        if not allow_duplicates and len(set(idx_names)) != len(idx_names):
            raise ValueError(
                "Cannot create duplicate column labels if allow_duplicates is False"
            )

        # Guarantee resulting column order - PY36+ dict maintains insertion order
        result = DataFrame(
            {level: self._get_level_values(level) for level in range(len(self.levels))},
            copy=False,
        )
        result.columns = idx_names

        if index:
            result.index = self
        return result

    # error: Return type "Index" of "to_flat_index" incompatible with return type
    # "MultiIndex" in supertype "Index"
    def to_flat_index(self) -> Index:  # type: ignore[override]
        """
        Convert a MultiIndex to an Index of Tuples containing the level values.

        Returns
        -------
        pd.Index
            Index with the MultiIndex data represented in Tuples.

        See Also
        --------
        MultiIndex.from_tuples : Convert flat index back to MultiIndex.

        Notes
        -----
        This method will simply return the caller if called by anything other
        than a MultiIndex.

        Examples
        --------
        >>> index = pd.MultiIndex.from_product(
        ...     [['foo', 'bar'], ['baz', 'qux']],
        ...     names=['a', 'b'])
        >>> index.to_flat_index()
        Index([('foo', 'baz'), ('foo', 'qux'),
               ('bar', 'baz'), ('bar', 'qux')],
              dtype='object')
        """
        return Index(self._values, tupleize_cols=False)

    def _is_lexsorted(self) -> bool:
        """
        Return True if the codes are lexicographically sorted.

        Returns
        -------
        bool

        Examples
        --------
        In the below examples, the first level of the MultiIndex is sorted because
        a<b<c, so there is no need to look at the next level.

        >>> pd.MultiIndex.from_arrays([['a', 'b', 'c'],
        ...                            ['d', 'e', 'f']])._is_lexsorted()
        True
        >>> pd.MultiIndex.from_arrays([['a', 'b', 'c'],
        ...                            ['d', 'f', 'e']])._is_lexsorted()
        True

        In case there is a tie, the lexicographical sorting looks
        at the next level of the MultiIndex.

        >>> pd.MultiIndex.from_arrays([[0, 1, 1], ['a', 'b', 'c']])._is_lexsorted()
        True
        >>> pd.MultiIndex.from_arrays([[0, 1, 1], ['a', 'c', 'b']])._is_lexsorted()
        False
        >>> pd.MultiIndex.from_arrays([['a', 'a', 'b', 'b'],
        ...                            ['aa', 'bb', 'aa', 'bb']])._is_lexsorted()
        True
        >>> pd.MultiIndex.from_arrays([['a', 'a', 'b', 'b'],
        ...                            ['bb', 'aa', 'aa', 'bb']])._is_lexsorted()
        False
        """
        return self._lexsort_depth == self.nlevels

    @cache_readonly
    def _lexsort_depth(self) -> int:
        """
        Compute and return the lexsort_depth, the number of levels of the
        MultiIndex that are sorted lexically

        Returns
        -------
        int
        """
        if self.sortorder is not None:
            return self.sortorder
        return _lexsort_depth(self.codes, self.nlevels)

    def _sort_levels_monotonic(self, raise_if_incomparable: bool = False) -> MultiIndex:
        """
        This is an *internal* function.

        Create a new MultiIndex from the current to monotonically sorted
        items IN the levels. This does not actually make the entire MultiIndex
        monotonic, JUST the levels.

        The resulting MultiIndex will have the same outward
        appearance, meaning the same .values and ordering. It will also
        be .equals() to the original.

        Returns
        -------
        MultiIndex

        Examples
        --------
        >>> mi = pd.MultiIndex(levels=[['a', 'b'], ['bb', 'aa']],
        ...                    codes=[[0, 0, 1, 1], [0, 1, 0, 1]])
        >>> mi
        MultiIndex([('a', 'bb'),
                    ('a', 'aa'),
                    ('b', 'bb'),
                    ('b', 'aa')],
                   )

        >>> mi.sort_values()
        MultiIndex([('a', 'aa'),
                    ('a', 'bb'),
                    ('b', 'aa'),
                    ('b', 'bb')],
                   )
        """
        if self._is_lexsorted() and self.is_monotonic_increasing:
            return self

        new_levels = []
        new_codes = []

        for lev, level_codes in zip(self.levels, self.codes):
            if not lev.is_monotonic_increasing:
                try:
                    # indexer to reorder the levels
                    indexer = lev.argsort()
                except TypeError:
                    if raise_if_incomparable:
                        raise
                else:
                    lev = lev.take(indexer)

                    # indexer to reorder the level codes
                    indexer = ensure_platform_int(indexer)
                    ri = lib.get_reverse_indexer(indexer, len(indexer))
                    level_codes = algos.take_nd(ri, level_codes, fill_value=-1)

            new_levels.append(lev)
            new_codes.append(level_codes)

        return MultiIndex(
            new_levels,
            new_codes,
            names=self.names,
            sortorder=self.sortorder,
            verify_integrity=False,
        )

    def remove_unused_levels(self) -> MultiIndex:
        """
        Create new MultiIndex from current that removes unused levels.

        Unused level(s) means levels that are not expressed in the
        labels. The resulting MultiIndex will have the same outward
        appearance, meaning the same .values and ordering. It will
        also be .equals() to the original.

        Returns
        -------
        MultiIndex

        Examples
        --------
        >>> mi = pd.MultiIndex.from_product([range(2), list('ab')])
        >>> mi
        MultiIndex([(0, 'a'),
                    (0, 'b'),
                    (1, 'a'),
                    (1, 'b')],
                   )

        >>> mi[2:]
        MultiIndex([(1, 'a'),
                    (1, 'b')],
                   )

        The 0 from the first level is not represented
        and can be removed

        >>> mi2 = mi[2:].remove_unused_levels()
        >>> mi2.levels
        FrozenList([[1], ['a', 'b']])
        """
        new_levels = []
        new_codes = []

        changed = False
        for lev, level_codes in zip(self.levels, self.codes):
            # Since few levels are typically unused, bincount() is more
            # efficient than unique() - however it only accepts positive values
            # (and drops order):
            uniques = np.where(np.bincount(level_codes + 1) > 0)[0] - 1
            has_na = int(len(uniques) and (uniques[0] == -1))

            if len(uniques) != len(lev) + has_na:
                if lev.isna().any() and len(uniques) == len(lev):
                    break
                # We have unused levels
                changed = True

                # Recalculate uniques, now preserving order.
                # Can easily be cythonized by exploiting the already existing
                # "uniques" and stop parsing "level_codes" when all items
                # are found:
                uniques = algos.unique(level_codes)
                if has_na:
                    na_idx = np.where(uniques == -1)[0]
                    # Just ensure that -1 is in first position:
                    uniques[[0, na_idx[0]]] = uniques[[na_idx[0], 0]]

                # codes get mapped from uniques to 0:len(uniques)
                # -1 (if present) is mapped to last position
                code_mapping = np.zeros(len(lev) + has_na)
                # ... and reassigned value -1:
                code_mapping[uniques] = np.arange(len(uniques)) - has_na

                level_codes = code_mapping[level_codes]

                # new levels are simple
                lev = lev.take(uniques[has_na:])

            new_levels.append(lev)
            new_codes.append(level_codes)

        result = self.view()

        if changed:
            result._reset_identity()
            result._set_levels(new_levels, validate=False)
            result._set_codes(new_codes, validate=False)

        return result

    # --------------------------------------------------------------------
    # Pickling Methods

    def __reduce__(self):
        """Necessary for making this object picklable"""
        d = {
            "levels": list(self.levels),
            "codes": list(self.codes),
            "sortorder": self.sortorder,
            "names": list(self.names),
        }
        return ibase._new_Index, (type(self), d), None

    # --------------------------------------------------------------------

    def __getitem__(self, key):
        if is_scalar(key):
            key = com.cast_scalar_indexer(key)

            retval = []
            for lev, level_codes in zip(self.levels, self.codes):
                if level_codes[key] == -1:
                    retval.append(np.nan)
                else:
                    retval.append(lev[level_codes[key]])

            return tuple(retval)
        else:
            # in general cannot be sure whether the result will be sorted
            sortorder = None
            if com.is_bool_indexer(key):
                key = np.asarray(key, dtype=bool)
                sortorder = self.sortorder
            elif isinstance(key, slice):
                if key.step is None or key.step > 0:
                    sortorder = self.sortorder
            elif isinstance(key, Index):
                key = np.asarray(key)

            new_codes = [level_codes[key] for level_codes in self.codes]

            return MultiIndex(
                levels=self.levels,
                codes=new_codes,
                names=self.names,
                sortorder=sortorder,
                verify_integrity=False,
            )

    def _getitem_slice(self: MultiIndex, slobj: slice) -> MultiIndex:
        """
        Fastpath for __getitem__ when we know we have a slice.
        """
        sortorder = None
        if slobj.step is None or slobj.step > 0:
            sortorder = self.sortorder

        new_codes = [level_codes[slobj] for level_codes in self.codes]

        return type(self)(
            levels=self.levels,
            codes=new_codes,
            names=self._names,
            sortorder=sortorder,
            verify_integrity=False,
        )

    @Appender(_index_shared_docs["take"] % _index_doc_kwargs)
    def take(
        self: MultiIndex,
        indices,
        axis: Axis = 0,
        allow_fill: bool = True,
        fill_value=None,
        **kwargs,
    ) -> MultiIndex:
        nv.validate_take((), kwargs)
        indices = ensure_platform_int(indices)

        # only fill if we are passing a non-None fill_value
        allow_fill = self._maybe_disallow_fill(allow_fill, fill_value, indices)

        na_value = -1

        taken = [lab.take(indices) for lab in self.codes]
        if allow_fill:
            mask = indices == -1
            if mask.any():
                masked = []
                for new_label in taken:
                    label_values = new_label
                    label_values[mask] = na_value
                    masked.append(np.asarray(label_values))
                taken = masked

        return MultiIndex(
            levels=self.levels, codes=taken, names=self.names, verify_integrity=False
        )

    def append(self, other):
        """
        Append a collection of Index options together.

        Parameters
        ----------
        other : Index or list/tuple of indices

        Returns
        -------
        Index
            The combined index.

        Examples
        --------
        >>> mi = pd.MultiIndex.from_arrays([['a'], ['b']])
        >>> mi
        MultiIndex([('a', 'b')],
                   )
        >>> mi.append(mi)
        MultiIndex([('a', 'b'), ('a', 'b')],
                   )
        """
        if not isinstance(other, (list, tuple)):
            other = [other]

        if all(
            (isinstance(o, MultiIndex) and o.nlevels >= self.nlevels) for o in other
        ):
            codes = []
            levels = []
            names = []
            for i in range(self.nlevels):
                level_values = self.levels[i]
                for mi in other:
                    level_values = level_values.union(mi.levels[i])
                level_codes = [
                    recode_for_categories(
                        mi.codes[i], mi.levels[i], level_values, copy=False
                    )
                    for mi in ([self, *other])
                ]
                level_name = self.names[i]
                if any(mi.names[i] != level_name for mi in other):
                    level_name = None
                codes.append(np.concatenate(level_codes))
                levels.append(level_values)
                names.append(level_name)
            return MultiIndex(
                codes=codes, levels=levels, names=names, verify_integrity=False
            )

        to_concat = (self._values,) + tuple(k._values for k in other)
        new_tuples = np.concatenate(to_concat)

        # if all(isinstance(x, MultiIndex) for x in other):
        try:
            # We only get here if other contains at least one index with tuples,
            # setting names to None automatically
            return MultiIndex.from_tuples(new_tuples)
        except (TypeError, IndexError):
            return Index(new_tuples)

    def argsort(
        self, *args, na_position: str = "last", **kwargs
    ) -> npt.NDArray[np.intp]:
        target = self._sort_levels_monotonic(raise_if_incomparable=True)
        keys = [lev.codes for lev in target._get_codes_for_sorting()]
        return lexsort_indexer(keys, na_position=na_position, codes_given=True)

    @Appender(_index_shared_docs["repeat"] % _index_doc_kwargs)
    def repeat(self, repeats: int, axis=None) -> MultiIndex:
        nv.validate_repeat((), {"axis": axis})
        # error: Incompatible types in assignment (expression has type "ndarray",
        # variable has type "int")
        repeats = ensure_platform_int(repeats)  # type: ignore[assignment]
        return MultiIndex(
            levels=self.levels,
            codes=[
                level_codes.view(np.ndarray).astype(np.intp, copy=False).repeat(repeats)
                for level_codes in self.codes
            ],
            names=self.names,
            sortorder=self.sortorder,
            verify_integrity=False,
        )

    # error: Signature of "drop" incompatible with supertype "Index"
    def drop(  # type: ignore[override]
        self,
        codes,
        level: Index | np.ndarray | Iterable[Hashable] | None = None,
        errors: IgnoreRaise = "raise",
    ) -> MultiIndex:
        """
        Make a new :class:`pandas.MultiIndex` with the passed list of codes deleted.

        Parameters
        ----------
        codes : array-like
            Must be a list of tuples when ``level`` is not specified.
        level : int or level name, default None
        errors : str, default 'raise'

        Returns
        -------
        MultiIndex

        Examples
        --------
        >>> idx = pd.MultiIndex.from_product([(0, 1, 2), ('green', 'purple')],
        ...                                  names=["number", "color"])
        >>> idx
        MultiIndex([(0,  'green'),
                    (0, 'purple'),
                    (1,  'green'),
                    (1, 'purple'),
                    (2,  'green'),
                    (2, 'purple')],
                   names=['number', 'color'])
        >>> idx.drop([(1, 'green'), (2, 'purple')])
        MultiIndex([(0,  'green'),
                    (0, 'purple'),
                    (1, 'purple'),
                    (2,  'green')],
                   names=['number', 'color'])

        We can also drop from a specific level.

        >>> idx.drop('green', level='color')
        MultiIndex([(0, 'purple'),
                    (1, 'purple'),
                    (2, 'purple')],
                   names=['number', 'color'])

        >>> idx.drop([1, 2], level=0)
        MultiIndex([(0,  'green'),
                    (0, 'purple')],
                   names=['number', 'color'])
        """
        if level is not None:
            return self._drop_from_level(codes, level, errors)

        if not isinstance(codes, (np.ndarray, Index)):
            try:
                codes = com.index_labels_to_array(codes, dtype=np.dtype("object"))
            except ValueError:
                pass

        inds = []
        for level_codes in codes:
            try:
                loc = self.get_loc(level_codes)
                # get_loc returns either an integer, a slice, or a boolean
                # mask
                if isinstance(loc, int):
                    inds.append(loc)
                elif isinstance(loc, slice):
                    step = loc.step if loc.step is not None else 1
                    inds.extend(range(loc.start, loc.stop, step))
                elif com.is_bool_indexer(loc):
                    if self._lexsort_depth == 0:
                        warnings.warn(
                            "dropping on a non-lexsorted multi-index "
                            "without a level parameter may impact performance.",
                            PerformanceWarning,
                            stacklevel=find_stack_level(),
                        )
                    loc = loc.nonzero()[0]
                    inds.extend(loc)
                else:
                    msg = f"unsupported indexer of type {type(loc)}"
                    raise AssertionError(msg)
            except KeyError:
                if errors != "ignore":
                    raise

        return self.delete(inds)

    def _drop_from_level(
        self, codes, level, errors: IgnoreRaise = "raise"
    ) -> MultiIndex:
        codes = com.index_labels_to_array(codes)
        i = self._get_level_number(level)
        index = self.levels[i]
        values = index.get_indexer(codes)
        # If nan should be dropped it will equal -1 here. We have to check which values
        # are not nan and equal -1, this means they are missing in the index
        nan_codes = isna(codes)
        values[(np.equal(nan_codes, False)) & (values == -1)] = -2
        if index.shape[0] == self.shape[0]:
            values[np.equal(nan_codes, True)] = -2

        not_found = codes[values == -2]
        if len(not_found) != 0 and errors != "ignore":
            raise KeyError(f"labels {not_found} not found in level")
        mask = ~algos.isin(self.codes[i], values)

        return self[mask]

    def swaplevel(self, i=-2, j=-1) -> MultiIndex:
        """
        Swap level i with level j.

        Calling this method does not change the ordering of the values.

        Parameters
        ----------
        i : int, str, default -2
            First level of index to be swapped. Can pass level name as string.
            Type of parameters can be mixed.
        j : int, str, default -1
            Second level of index to be swapped. Can pass level name as string.
            Type of parameters can be mixed.

        Returns
        -------
        MultiIndex
            A new MultiIndex.

        See Also
        --------
        Series.swaplevel : Swap levels i and j in a MultiIndex.
        DataFrame.swaplevel : Swap levels i and j in a MultiIndex on a
            particular axis.

        Examples
        --------
        >>> mi = pd.MultiIndex(levels=[['a', 'b'], ['bb', 'aa']],
        ...                    codes=[[0, 0, 1, 1], [0, 1, 0, 1]])
        >>> mi
        MultiIndex([('a', 'bb'),
                    ('a', 'aa'),
                    ('b', 'bb'),
                    ('b', 'aa')],
                   )
        >>> mi.swaplevel(0, 1)
        MultiIndex([('bb', 'a'),
                    ('aa', 'a'),
                    ('bb', 'b'),
                    ('aa', 'b')],
                   )
        """
        new_levels = list(self.levels)
        new_codes = list(self.codes)
        new_names = list(self.names)

        i = self._get_level_number(i)
        j = self._get_level_number(j)

        new_levels[i], new_levels[j] = new_levels[j], new_levels[i]
        new_codes[i], new_codes[j] = new_codes[j], new_codes[i]
        new_names[i], new_names[j] = new_names[j], new_names[i]

        return MultiIndex(
            levels=new_levels, codes=new_codes, names=new_names, verify_integrity=False
        )

    def reorder_levels(self, order) -> MultiIndex:
        """
        Rearrange levels using input order. May not drop or duplicate levels.

        Parameters
        ----------
        order : list of int or list of str
            List representing new level order. Reference level by number
            (position) or by key (label).

        Returns
        -------
        MultiIndex

        Examples
        --------
        >>> mi = pd.MultiIndex.from_arrays([[1, 2], [3, 4]], names=['x', 'y'])
        >>> mi
        MultiIndex([(1, 3),
                    (2, 4)],
                   names=['x', 'y'])

        >>> mi.reorder_levels(order=[1, 0])
        MultiIndex([(3, 1),
                    (4, 2)],
                   names=['y', 'x'])

        >>> mi.reorder_levels(order=['y', 'x'])
        MultiIndex([(3, 1),
                    (4, 2)],
                   names=['y', 'x'])
        """
        order = [self._get_level_number(i) for i in order]
        result = self._reorder_ilevels(order)
        return result

    def _reorder_ilevels(self, order) -> MultiIndex:
        if len(order) != self.nlevels:
            raise AssertionError(
                f"Length of order must be same as number of levels ({self.nlevels}), "
                f"got {len(order)}"
            )
        new_levels = [self.levels[i] for i in order]
        new_codes = [self.codes[i] for i in order]
        new_names = [self.names[i] for i in order]

        return MultiIndex(
            levels=new_levels, codes=new_codes, names=new_names, verify_integrity=False
        )

    def _recode_for_new_levels(
        self, new_levels, copy: bool = True
    ) -> Generator[np.ndarray, None, None]:
        if len(new_levels) > self.nlevels:
            raise AssertionError(
                f"Length of new_levels ({len(new_levels)}) "
                f"must be <= self.nlevels ({self.nlevels})"
            )
        for i in range(len(new_levels)):
            yield recode_for_categories(
                self.codes[i], self.levels[i], new_levels[i], copy=copy
            )

    def _get_codes_for_sorting(self) -> list[Categorical]:
        """
        we are categorizing our codes by using the
        available categories (all, not just observed)
        excluding any missing ones (-1); this is in preparation
        for sorting, where we need to disambiguate that -1 is not
        a valid valid
        """

        def cats(level_codes):
            return np.arange(
                np.array(level_codes).max() + 1 if len(level_codes) else 0,
                dtype=level_codes.dtype,
            )

        return [
            Categorical.from_codes(level_codes, cats(level_codes), True, validate=False)
            for level_codes in self.codes
        ]

    def sortlevel(
        self,
        level: IndexLabel = 0,
        ascending: bool | list[bool] = True,
        sort_remaining: bool = True,
        na_position: str = "first",
    ) -> tuple[MultiIndex, npt.NDArray[np.intp]]:
        """
        Sort MultiIndex at the requested level.

        The result will respect the original ordering of the associated
        factor at that level.

        Parameters
        ----------
        level : list-like, int or str, default 0
            If a string is given, must be a name of the level.
            If list-like must be names or ints of levels.
        ascending : bool, default True
            False to sort in descending order.
            Can also be a list to specify a directed ordering.
        sort_remaining : sort by the remaining levels after level
        na_position : {'first' or 'last'}, default 'first'
            Argument 'first' puts NaNs at the beginning, 'last' puts NaNs at
            the end.

            .. versionadded:: 2.1.0

        Returns
        -------
        sorted_index : pd.MultiIndex
            Resulting index.
        indexer : np.ndarray[np.intp]
            Indices of output values in original index.

        Examples
        --------
        >>> mi = pd.MultiIndex.from_arrays([[0, 0], [2, 1]])
        >>> mi
        MultiIndex([(0, 2),
                    (0, 1)],
                   )

        >>> mi.sortlevel()
        (MultiIndex([(0, 1),
                    (0, 2)],
                   ), array([1, 0]))

        >>> mi.sortlevel(sort_remaining=False)
        (MultiIndex([(0, 2),
                    (0, 1)],
                   ), array([0, 1]))

        >>> mi.sortlevel(1)
        (MultiIndex([(0, 1),
                    (0, 2)],
                   ), array([1, 0]))

        >>> mi.sortlevel(1, ascending=False)
        (MultiIndex([(0, 2),
                    (0, 1)],
                   ), array([0, 1]))
        """
        if not is_list_like(level):
            level = [level]
        # error: Item "Hashable" of "Union[Hashable, Sequence[Hashable]]" has
        # no attribute "__iter__" (not iterable)
        level = [
            self._get_level_number(lev) for lev in level  # type: ignore[union-attr]
        ]
        sortorder = None

        codes = [self.codes[lev] for lev in level]
        # we have a directed ordering via ascending
        if isinstance(ascending, list):
            if not len(level) == len(ascending):
                raise ValueError("level must have same length as ascending")
        elif sort_remaining:
            codes.extend(
                [self.codes[lev] for lev in range(len(self.levels)) if lev not in level]
            )
        else:
            sortorder = level[0]

        indexer = lexsort_indexer(
            codes, orders=ascending, na_position=na_position, codes_given=True
        )

        indexer = ensure_platform_int(indexer)
        new_codes = [level_codes.take(indexer) for level_codes in self.codes]

        new_index = MultiIndex(
            codes=new_codes,
            levels=self.levels,
            names=self.names,
            sortorder=sortorder,
            verify_integrity=False,
        )

        return new_index, indexer

    def _wrap_reindex_result(self, target, indexer, preserve_names: bool):
        if not isinstance(target, MultiIndex):
            if indexer is None:
                target = self
            elif (indexer >= 0).all():
                target = self.take(indexer)
            else:
                try:
                    target = MultiIndex.from_tuples(target)
                except TypeError:
                    # not all tuples, see test_constructor_dict_multiindex_reindex_flat
                    return target

        target = self._maybe_preserve_names(target, preserve_names)
        return target

    def _maybe_preserve_names(self, target: Index, preserve_names: bool) -> Index:
        if (
            preserve_names
            and target.nlevels == self.nlevels
            and target.names != self.names
        ):
            target = target.copy(deep=False)
            target.names = self.names
        return target

    # --------------------------------------------------------------------
    # Indexing Methods

    def _check_indexing_error(self, key) -> None:
        if not is_hashable(key) or is_iterator(key):
            # We allow tuples if they are hashable, whereas other Index
            #  subclasses require scalar.
            # We have to explicitly exclude generators, as these are hashable.
            raise InvalidIndexError(key)

    @cache_readonly
    def _should_fallback_to_positional(self) -> bool:
        """
        Should integer key(s) be treated as positional?
        """
        # GH#33355
        return self.levels[0]._should_fallback_to_positional

    def _get_indexer_strict(
        self, key, axis_name: str
    ) -> tuple[Index, npt.NDArray[np.intp]]:
        keyarr = key
        if not isinstance(keyarr, Index):
            keyarr = com.asarray_tuplesafe(keyarr)

        if len(keyarr) and not isinstance(keyarr[0], tuple):
            indexer = self._get_indexer_level_0(keyarr)

            self._raise_if_missing(key, indexer, axis_name)
            return self[indexer], indexer

        return super()._get_indexer_strict(key, axis_name)

    def _raise_if_missing(self, key, indexer, axis_name: str) -> None:
        keyarr = key
        if not isinstance(key, Index):
            keyarr = com.asarray_tuplesafe(key)

        if len(keyarr) and not isinstance(keyarr[0], tuple):
            # i.e. same condition for special case in MultiIndex._get_indexer_strict

            mask = indexer == -1
            if mask.any():
                check = self.levels[0].get_indexer(keyarr)
                cmask = check == -1
                if cmask.any():
                    raise KeyError(f"{keyarr[cmask]} not in index")
                # We get here when levels still contain values which are not
                # actually in Index anymore
                raise KeyError(f"{keyarr} not in index")
        else:
            return super()._raise_if_missing(key, indexer, axis_name)

    def _get_indexer_level_0(self, target) -> npt.NDArray[np.intp]:
        """
        Optimized equivalent to `self.get_level_values(0).get_indexer_for(target)`.
        """
        lev = self.levels[0]
        codes = self._codes[0]
        cat = Categorical.from_codes(codes=codes, categories=lev, validate=False)
        ci = Index(cat)
        return ci.get_indexer_for(target)

    def get_slice_bound(
        self,
        label: Hashable | Sequence[Hashable],
        side: Literal["left", "right"],
    ) -> int:
        """
        For an ordered MultiIndex, compute slice bound
        that corresponds to given label.

        Returns leftmost (one-past-the-rightmost if `side=='right') position
        of given label.

        Parameters
        ----------
        label : object or tuple of objects
        side : {'left', 'right'}

        Returns
        -------
        int
            Index of label.

        Notes
        -----
        This method only works if level 0 index of the MultiIndex is lexsorted.

        Examples
        --------
        >>> mi = pd.MultiIndex.from_arrays([list('abbc'), list('gefd')])

        Get the locations from the leftmost 'b' in the first level
        until the end of the multiindex:

        >>> mi.get_slice_bound('b', side="left")
        1

        Like above, but if you get the locations from the rightmost
        'b' in the first level and 'f' in the second level:

        >>> mi.get_slice_bound(('b','f'), side="right")
        3

        See Also
        --------
        MultiIndex.get_loc : Get location for a label or a tuple of labels.
        MultiIndex.get_locs : Get location for a label/slice/list/mask or a
                              sequence of such.
        """
        if not isinstance(label, tuple):
            label = (label,)
        return self._partial_tup_index(label, side=side)

    # pylint: disable-next=useless-parent-delegation
    def slice_locs(self, start=None, end=None, step=None) -> tuple[int, int]:
        """
        For an ordered MultiIndex, compute the slice locations for input
        labels.

        The input labels can be tuples representing partial levels, e.g. for a
        MultiIndex with 3 levels, you can pass a single value (corresponding to
        the first level), or a 1-, 2-, or 3-tuple.

        Parameters
        ----------
        start : label or tuple, default None
            If None, defaults to the beginning
        end : label or tuple
            If None, defaults to the end
        step : int or None
            Slice step

        Returns
        -------
        (start, end) : (int, int)

        Notes
        -----
        This method only works if the MultiIndex is properly lexsorted. So,
        if only the first 2 levels of a 3-level MultiIndex are lexsorted,
        you can only pass two levels to ``.slice_locs``.

        Examples
        --------
        >>> mi = pd.MultiIndex.from_arrays([list('abbd'), list('deff')],
        ...                                names=['A', 'B'])

        Get the slice locations from the beginning of 'b' in the first level
        until the end of the multiindex:

        >>> mi.slice_locs(start='b')
        (1, 4)

        Like above, but stop at the end of 'b' in the first level and 'f' in
        the second level:

        >>> mi.slice_locs(start='b', end=('b', 'f'))
        (1, 3)

        See Also
        --------
        MultiIndex.get_loc : Get location for a label or a tuple of labels.
        MultiIndex.get_locs : Get location for a label/slice/list/mask or a
                              sequence of such.
        """
        # This function adds nothing to its parent implementation (the magic
        # happens in get_slice_bound method), but it adds meaningful doc.
        return super().slice_locs(start, end, step)

    def _partial_tup_index(self, tup: tuple, side: Literal["left", "right"] = "left"):
        if len(tup) > self._lexsort_depth:
            raise UnsortedIndexError(
                f"Key length ({len(tup)}) was greater than MultiIndex lexsort depth "
                f"({self._lexsort_depth})"
            )

        n = len(tup)
        start, end = 0, len(self)
        zipped = zip(tup, self.levels, self.codes)
        for k, (lab, lev, level_codes) in enumerate(zipped):
            section = level_codes[start:end]

            loc: npt.NDArray[np.intp] | np.intp | int
            if lab not in lev and not isna(lab):
                # short circuit
                try:
                    loc = algos.searchsorted(lev, lab, side=side)
                except TypeError as err:
                    # non-comparable e.g. test_slice_locs_with_type_mismatch
                    raise TypeError(f"Level type mismatch: {lab}") from err
                if not is_integer(loc):
                    # non-comparable level, e.g. test_groupby_example
                    raise TypeError(f"Level type mismatch: {lab}")
                if side == "right" and loc >= 0:
                    loc -= 1
                return start + algos.searchsorted(section, loc, side=side)

            idx = self._get_loc_single_level_index(lev, lab)
            if isinstance(idx, slice) and k < n - 1:
                # Get start and end value from slice, necessary when a non-integer
                # interval is given as input GH#37707
                start = idx.start
                end = idx.stop
            elif k < n - 1:
                # error: Incompatible types in assignment (expression has type
                # "Union[ndarray[Any, dtype[signedinteger[Any]]]
                end = start + algos.searchsorted(  # type: ignore[assignment]
                    section, idx, side="right"
                )
                # error: Incompatible types in assignment (expression has type
                # "Union[ndarray[Any, dtype[signedinteger[Any]]]
                start = start + algos.searchsorted(  # type: ignore[assignment]
                    section, idx, side="left"
                )
            elif isinstance(idx, slice):
                idx = idx.start
                return start + algos.searchsorted(section, idx, side=side)
            else:
                return start + algos.searchsorted(section, idx, side=side)

    def _get_loc_single_level_index(self, level_index: Index, key: Hashable) -> int:
        """
        If key is NA value, location of index unify as -1.

        Parameters
        ----------
        level_index: Index
        key : label

        Returns
        -------
        loc : int
            If key is NA value, loc is -1
            Else, location of key in index.

        See Also
        --------
        Index.get_loc : The get_loc method for (single-level) index.
        """
        if is_scalar(key) and isna(key):
            # TODO: need is_valid_na_for_dtype(key, level_index.dtype)
            return -1
        else:
            return level_index.get_loc(key)

    def get_loc(self, key):
        """
        Get location for a label or a tuple of labels.

        The location is returned as an integer/slice or boolean
        mask.

        Parameters
        ----------
        key : label or tuple of labels (one for each level)

        Returns
        -------
        int, slice object or boolean mask
            If the key is past the lexsort depth, the return may be a
            boolean mask array, otherwise it is always a slice or int.

        See Also
        --------
        Index.get_loc : The get_loc method for (single-level) index.
        MultiIndex.slice_locs : Get slice location given start label(s) and
                                end label(s).
        MultiIndex.get_locs : Get location for a label/slice/list/mask or a
                              sequence of such.

        Notes
        -----
        The key cannot be a slice, list of same-level labels, a boolean mask,
        or a sequence of such. If you want to use those, use
        :meth:`MultiIndex.get_locs` instead.

        Examples
        --------
        >>> mi = pd.MultiIndex.from_arrays([list('abb'), list('def')])

        >>> mi.get_loc('b')
        slice(1, 3, None)

        >>> mi.get_loc(('b', 'e'))
        1
        """
        self._check_indexing_error(key)

        def _maybe_to_slice(loc):
            """convert integer indexer to boolean mask or slice if possible"""
            if not isinstance(loc, np.ndarray) or loc.dtype != np.intp:
                return loc

            loc = lib.maybe_indices_to_slice(loc, len(self))
            if isinstance(loc, slice):
                return loc

            mask = np.empty(len(self), dtype="bool")
            mask.fill(False)
            mask[loc] = True
            return mask

        if not isinstance(key, tuple):
            loc = self._get_level_indexer(key, level=0)
            return _maybe_to_slice(loc)

        keylen = len(key)
        if self.nlevels < keylen:
            raise KeyError(
                f"Key length ({keylen}) exceeds index depth ({self.nlevels})"
            )

        if keylen == self.nlevels and self.is_unique:
            # TODO: what if we have an IntervalIndex level?
            #  i.e. do we need _index_as_unique on that level?
            try:
                return self._engine.get_loc(key)
            except KeyError as err:
                raise KeyError(key) from err
            except TypeError:
                # e.g. test_partial_slicing_with_multiindex partial string slicing
                loc, _ = self.get_loc_level(key, list(range(self.nlevels)))
                return loc

        # -- partial selection or non-unique index
        # break the key into 2 parts based on the lexsort_depth of the index;
        # the first part returns a continuous slice of the index; the 2nd part
        # needs linear search within the slice
        i = self._lexsort_depth
        lead_key, follow_key = key[:i], key[i:]

        if not lead_key:
            start = 0
            stop = len(self)
        else:
            try:
                start, stop = self.slice_locs(lead_key, lead_key)
            except TypeError as err:
                # e.g. test_groupby_example key = ((0, 0, 1, 2), "new_col")
                #  when self has 5 integer levels
                raise KeyError(key) from err

        if start == stop:
            raise KeyError(key)

        if not follow_key:
            return slice(start, stop)

        warnings.warn(
            "indexing past lexsort depth may impact performance.",
            PerformanceWarning,
            stacklevel=find_stack_level(),
        )

        loc = np.arange(start, stop, dtype=np.intp)

        for i, k in enumerate(follow_key, len(lead_key)):
            mask = self.codes[i][loc] == self._get_loc_single_level_index(
                self.levels[i], k
            )
            if not mask.all():
                loc = loc[mask]
            if not len(loc):
                raise KeyError(key)

        return _maybe_to_slice(loc) if len(loc) != stop - start else slice(start, stop)

    def get_loc_level(self, key, level: IndexLabel = 0, drop_level: bool = True):
        """
        Get location and sliced index for requested label(s)/level(s).

        Parameters
        ----------
        key : label or sequence of labels
        level : int/level name or list thereof, optional
        drop_level : bool, default True
            If ``False``, the resulting index will not drop any level.

        Returns
        -------
        tuple
            A 2-tuple where the elements :

            Element 0: int, slice object or boolean array.

            Element 1: The resulting sliced multiindex/index. If the key
            contains all levels, this will be ``None``.

        See Also
        --------
        MultiIndex.get_loc  : Get location for a label or a tuple of labels.
        MultiIndex.get_locs : Get location for a label/slice/list/mask or a
                              sequence of such.

        Examples
        --------
        >>> mi = pd.MultiIndex.from_arrays([list('abb'), list('def')],
        ...                                names=['A', 'B'])

        >>> mi.get_loc_level('b')
        (slice(1, 3, None), Index(['e', 'f'], dtype='object', name='B'))

        >>> mi.get_loc_level('e', level='B')
        (array([False,  True, False]), Index(['b'], dtype='object', name='A'))

        >>> mi.get_loc_level(['b', 'e'])
        (1, None)
        """
        if not isinstance(level, (list, tuple)):
            level = self._get_level_number(level)
        else:
            level = [self._get_level_number(lev) for lev in level]

        loc, mi = self._get_loc_level(key, level=level)
        if not drop_level:
            if lib.is_integer(loc):
                # Slice index must be an integer or None
                mi = self[loc : loc + 1]
            else:
                mi = self[loc]
        return loc, mi

    def _get_loc_level(self, key, level: int | list[int] = 0):
        """
        get_loc_level but with `level` known to be positional, not name-based.
        """

        # different name to distinguish from maybe_droplevels
        def maybe_mi_droplevels(indexer, levels):
            """
            If level does not exist or all levels were dropped, the exception
            has to be handled outside.
            """
            new_index = self[indexer]

            for i in sorted(levels, reverse=True):
                new_index = new_index._drop_level_numbers([i])

            return new_index

        if isinstance(level, (tuple, list)):
            if len(key) != len(level):
                raise AssertionError(
                    "Key for location must have same length as number of levels"
                )
            result = None
            for lev, k in zip(level, key):
                loc, new_index = self._get_loc_level(k, level=lev)
                if isinstance(loc, slice):
                    mask = np.zeros(len(self), dtype=bool)
                    mask[loc] = True
                    loc = mask
                result = loc if result is None else result & loc

            try:
                # FIXME: we should be only dropping levels on which we are
                #  scalar-indexing
                mi = maybe_mi_droplevels(result, level)
            except ValueError:
                # droplevel failed because we tried to drop all levels,
                #  i.e. len(level) == self.nlevels
                mi = self[result]

            return result, mi

        # kludge for #1796
        if isinstance(key, list):
            key = tuple(key)

        if isinstance(key, tuple) and level == 0:
            try:
                # Check if this tuple is a single key in our first level
                if key in self.levels[0]:
                    indexer = self._get_level_indexer(key, level=level)
                    new_index = maybe_mi_droplevels(indexer, [0])
                    return indexer, new_index
            except (TypeError, InvalidIndexError):
                pass

            if not any(isinstance(k, slice) for k in key):
                if len(key) == self.nlevels and self.is_unique:
                    # Complete key in unique index -> standard get_loc
                    try:
                        return (self._engine.get_loc(key), None)
                    except KeyError as err:
                        raise KeyError(key) from err
                    except TypeError:
                        # e.g. partial string indexing
                        #  test_partial_string_timestamp_multiindex
                        pass

                # partial selection
                indexer = self.get_loc(key)
                ilevels = [i for i in range(len(key)) if key[i] != slice(None, None)]
                if len(ilevels) == self.nlevels:
                    if is_integer(indexer):
                        # we are dropping all levels
                        return indexer, None

                    # TODO: in some cases we still need to drop some levels,
                    #  e.g. test_multiindex_perf_warn
                    # test_partial_string_timestamp_multiindex
                    ilevels = [
                        i
                        for i in range(len(key))
                        if (
                            not isinstance(key[i], str)
                            or not self.levels[i]._supports_partial_string_indexing
                        )
                        and key[i] != slice(None, None)
                    ]
                    if len(ilevels) == self.nlevels:
                        # TODO: why?
                        ilevels = []
                return indexer, maybe_mi_droplevels(indexer, ilevels)

            else:
                indexer = None
                for i, k in enumerate(key):
                    if not isinstance(k, slice):
                        loc_level = self._get_level_indexer(k, level=i)
                        if isinstance(loc_level, slice):
                            if com.is_null_slice(loc_level) or com.is_full_slice(
                                loc_level, len(self)
                            ):
                                # everything
                                continue

                            # e.g. test_xs_IndexSlice_argument_not_implemented
                            k_index = np.zeros(len(self), dtype=bool)
                            k_index[loc_level] = True

                        else:
                            k_index = loc_level

                    elif com.is_null_slice(k):
                        # taking everything, does not affect `indexer` below
                        continue

                    else:
                        # FIXME: this message can be inaccurate, e.g.
                        #  test_series_varied_multiindex_alignment
                        raise TypeError(f"Expected label or tuple of labels, got {key}")

                    if indexer is None:
                        indexer = k_index
                    else:
                        indexer &= k_index
                if indexer is None:
                    indexer = slice(None, None)
                ilevels = [i for i in range(len(key)) if key[i] != slice(None, None)]
                return indexer, maybe_mi_droplevels(indexer, ilevels)
        else:
            indexer = self._get_level_indexer(key, level=level)
            if (
                isinstance(key, str)
                and self.levels[level]._supports_partial_string_indexing
            ):
                # check to see if we did an exact lookup vs sliced
                check = self.levels[level].get_loc(key)
                if not is_integer(check):
                    # e.g. test_partial_string_timestamp_multiindex
                    return indexer, self[indexer]

            try:
                result_index = maybe_mi_droplevels(indexer, [level])
            except ValueError:
                result_index = self[indexer]

            return indexer, result_index

    def _get_level_indexer(
        self, key, level: int = 0, indexer: npt.NDArray[np.bool_] | None = None
    ):
        # `level` kwarg is _always_ positional, never name
        # return a boolean array or slice showing where the key is
        # in the totality of values
        # if the indexer is provided, then use this

        level_index = self.levels[level]
        level_codes = self.codes[level]

        def convert_indexer(start, stop, step, indexer=indexer, codes=level_codes):
            # Compute a bool indexer to identify the positions to take.
            # If we have an existing indexer, we only need to examine the
            # subset of positions where the existing indexer is True.
            if indexer is not None:
                # we only need to look at the subset of codes where the
                # existing indexer equals True
                codes = codes[indexer]

            if step is None or step == 1:
                new_indexer = (codes >= start) & (codes < stop)
            else:
                r = np.arange(start, stop, step, dtype=codes.dtype)
                new_indexer = algos.isin(codes, r)

            if indexer is None:
                return new_indexer

            indexer = indexer.copy()
            indexer[indexer] = new_indexer
            return indexer

        if isinstance(key, slice):
            # handle a slice, returning a slice if we can
            # otherwise a boolean indexer
            step = key.step
            is_negative_step = step is not None and step < 0

            try:
                if key.start is not None:
                    start = level_index.get_loc(key.start)
                elif is_negative_step:
                    start = len(level_index) - 1
                else:
                    start = 0

                if key.stop is not None:
                    stop = level_index.get_loc(key.stop)
                elif is_negative_step:
                    stop = 0
                elif isinstance(start, slice):
                    stop = len(level_index)
                else:
                    stop = len(level_index) - 1
            except KeyError:
                # we have a partial slice (like looking up a partial date
                # string)
                start = stop = level_index.slice_indexer(key.start, key.stop, key.step)
                step = start.step

            if isinstance(start, slice) or isinstance(stop, slice):
                # we have a slice for start and/or stop
                # a partial date slicer on a DatetimeIndex generates a slice
                # note that the stop ALREADY includes the stopped point (if
                # it was a string sliced)
                start = getattr(start, "start", start)
                stop = getattr(stop, "stop", stop)
                return convert_indexer(start, stop, step)

            elif level > 0 or self._lexsort_depth == 0 or step is not None:
                # need to have like semantics here to right
                # searching as when we are using a slice
                # so adjust the stop by 1 (so we include stop)
                stop = (stop - 1) if is_negative_step else (stop + 1)
                return convert_indexer(start, stop, step)
            else:
                # sorted, so can return slice object -> view
                i = algos.searchsorted(level_codes, start, side="left")
                j = algos.searchsorted(level_codes, stop, side="right")
                return slice(i, j, step)

        else:
            idx = self._get_loc_single_level_index(level_index, key)

            if level > 0 or self._lexsort_depth == 0:
                # Desired level is not sorted
                if isinstance(idx, slice):
                    # test_get_loc_partial_timestamp_multiindex
                    locs = (level_codes >= idx.start) & (level_codes < idx.stop)
                    return locs

                locs = np.asarray(level_codes == idx, dtype=bool)

                if not locs.any():
                    # The label is present in self.levels[level] but unused:
                    raise KeyError(key)
                return locs

            if isinstance(idx, slice):
                # e.g. test_partial_string_timestamp_multiindex
                start = algos.searchsorted(level_codes, idx.start, side="left")
                # NB: "left" here bc of slice semantics
                end = algos.searchsorted(level_codes, idx.stop, side="left")
            else:
                start = algos.searchsorted(level_codes, idx, side="left")
                end = algos.searchsorted(level_codes, idx, side="right")

            if start == end:
                # The label is present in self.levels[level] but unused:
                raise KeyError(key)
            return slice(start, end)

    def get_locs(self, seq) -> npt.NDArray[np.intp]:
        """
        Get location for a sequence of labels.

        Parameters
        ----------
        seq : label, slice, list, mask or a sequence of such
           You should use one of the above for each level.
           If a level should not be used, set it to ``slice(None)``.

        Returns
        -------
        numpy.ndarray
            NumPy array of integers suitable for passing to iloc.

        See Also
        --------
        MultiIndex.get_loc : Get location for a label or a tuple of labels.
        MultiIndex.slice_locs : Get slice location given start label(s) and
                                end label(s).

        Examples
        --------
        >>> mi = pd.MultiIndex.from_arrays([list('abb'), list('def')])

        >>> mi.get_locs('b')  # doctest: +SKIP
        array([1, 2], dtype=int64)

        >>> mi.get_locs([slice(None), ['e', 'f']])  # doctest: +SKIP
        array([1, 2], dtype=int64)

        >>> mi.get_locs([[True, False, True], slice('e', 'f')])  # doctest: +SKIP
        array([2], dtype=int64)
        """

        # must be lexsorted to at least as many levels
        true_slices = [i for (i, s) in enumerate(com.is_true_slices(seq)) if s]
        if true_slices and true_slices[-1] >= self._lexsort_depth:
            raise UnsortedIndexError(
                "MultiIndex slicing requires the index to be lexsorted: slicing "
                f"on levels {true_slices}, lexsort depth {self._lexsort_depth}"
            )

        if any(x is Ellipsis for x in seq):
            raise NotImplementedError(
                "MultiIndex does not support indexing with Ellipsis"
            )

        n = len(self)

        def _to_bool_indexer(indexer) -> npt.NDArray[np.bool_]:
            if isinstance(indexer, slice):
                new_indexer = np.zeros(n, dtype=np.bool_)
                new_indexer[indexer] = True
                return new_indexer
            return indexer

        # a bool indexer for the positions we want to take
        indexer: npt.NDArray[np.bool_] | None = None

        for i, k in enumerate(seq):
            lvl_indexer: npt.NDArray[np.bool_] | slice | None = None

            if com.is_bool_indexer(k):
                if len(k) != n:
                    raise ValueError(
                        "cannot index with a boolean indexer that "
                        "is not the same length as the index"
                    )
                lvl_indexer = np.asarray(k)
                if indexer is None:
                    lvl_indexer = lvl_indexer.copy()

            elif is_list_like(k):
                # a collection of labels to include from this level (these are or'd)

                # GH#27591 check if this is a single tuple key in the level
                try:
                    lvl_indexer = self._get_level_indexer(k, level=i, indexer=indexer)
                except (InvalidIndexError, TypeError, KeyError) as err:
                    # InvalidIndexError e.g. non-hashable, fall back to treating
                    #  this as a sequence of labels
                    # KeyError it can be ambiguous if this is a label or sequence
                    #  of labels
                    #  github.com/pandas-dev/pandas/issues/39424#issuecomment-871626708
                    for x in k:
                        if not is_hashable(x):
                            # e.g. slice
                            raise err
                        # GH 39424: Ignore not founds
                        # GH 42351: No longer ignore not founds & enforced in 2.0
                        # TODO: how to handle IntervalIndex level? (no test cases)
                        item_indexer = self._get_level_indexer(
                            x, level=i, indexer=indexer
                        )
                        if lvl_indexer is None:
                            lvl_indexer = _to_bool_indexer(item_indexer)
                        elif isinstance(item_indexer, slice):
                            lvl_indexer[item_indexer] = True  # type: ignore[index]
                        else:
                            lvl_indexer |= item_indexer

                if lvl_indexer is None:
                    # no matches we are done
                    # test_loc_getitem_duplicates_multiindex_empty_indexer
                    return np.array([], dtype=np.intp)

            elif com.is_null_slice(k):
                # empty slice
                if indexer is None and i == len(seq) - 1:
                    return np.arange(n, dtype=np.intp)
                continue

            else:
                # a slice or a single label
                lvl_indexer = self._get_level_indexer(k, level=i, indexer=indexer)

            # update indexer
            lvl_indexer = _to_bool_indexer(lvl_indexer)
            if indexer is None:
                indexer = lvl_indexer
            else:
                indexer &= lvl_indexer
                if not np.any(indexer) and np.any(lvl_indexer):
                    raise KeyError(seq)

        # empty indexer
        if indexer is None:
            return np.array([], dtype=np.intp)

        pos_indexer = indexer.nonzero()[0]
        return self._reorder_indexer(seq, pos_indexer)

    # --------------------------------------------------------------------

    def _reorder_indexer(
        self,
        seq: tuple[Scalar | Iterable | AnyArrayLike, ...],
        indexer: npt.NDArray[np.intp],
    ) -> npt.NDArray[np.intp]:
        """
        Reorder an indexer of a MultiIndex (self) so that the labels are in the
        same order as given in seq

        Parameters
        ----------
        seq : label/slice/list/mask or a sequence of such
        indexer: a position indexer of self

        Returns
        -------
        indexer : a sorted position indexer of self ordered as seq
        """

        # check if sorting is necessary
        need_sort = False
        for i, k in enumerate(seq):
            if com.is_null_slice(k) or com.is_bool_indexer(k) or is_scalar(k):
                pass
            elif is_list_like(k):
                if len(k) <= 1:  # type: ignore[arg-type]
                    pass
                elif self._is_lexsorted():
                    # If the index is lexsorted and the list_like label
                    # in seq are sorted then we do not need to sort
                    k_codes = self.levels[i].get_indexer(k)
                    k_codes = k_codes[k_codes >= 0]  # Filter absent keys
                    # True if the given codes are not ordered
                    need_sort = (k_codes[:-1] > k_codes[1:]).any()
                else:
                    need_sort = True
            elif isinstance(k, slice):
                if self._is_lexsorted():
                    need_sort = k.step is not None and k.step < 0
                else:
                    need_sort = True
            else:
                need_sort = True
            if need_sort:
                break
        if not need_sort:
            return indexer

        n = len(self)
        keys: tuple[np.ndarray, ...] = ()
        # For each level of the sequence in seq, map the level codes with the
        # order they appears in a list-like sequence
        # This mapping is then use to reorder the indexer
        for i, k in enumerate(seq):
            if is_scalar(k):
                # GH#34603 we want to treat a scalar the same as an all equal list
                k = [k]
            if com.is_bool_indexer(k):
                new_order = np.arange(n)[indexer]
            elif is_list_like(k):
                # Generate a map with all level codes as sorted initially
                if not isinstance(k, (np.ndarray, ExtensionArray, Index, ABCSeries)):
                    k = sanitize_array(k, None)
                k = algos.unique(k)
                key_order_map = np.ones(len(self.levels[i]), dtype=np.uint64) * len(
                    self.levels[i]
                )
                # Set order as given in the indexer list
                level_indexer = self.levels[i].get_indexer(k)
                level_indexer = level_indexer[level_indexer >= 0]  # Filter absent keys
                key_order_map[level_indexer] = np.arange(len(level_indexer))

                new_order = key_order_map[self.codes[i][indexer]]
            elif isinstance(k, slice) and k.step is not None and k.step < 0:
                # flip order for negative step
                new_order = np.arange(n)[::-1][indexer]
            elif isinstance(k, slice) and k.start is None and k.stop is None:
                # slice(None) should not determine order GH#31330
                new_order = np.ones((n,), dtype=np.intp)[indexer]
            else:
                # For all other case, use the same order as the level
                new_order = np.arange(n)[indexer]
            keys = (new_order,) + keys

        # Find the reordering using lexsort on the keys mapping
        ind = np.lexsort(keys)
        return indexer[ind]

    def truncate(self, before=None, after=None) -> MultiIndex:
        """
        Slice index between two labels / tuples, return new MultiIndex.

        Parameters
        ----------
        before : label or tuple, can be partial. Default None
            None defaults to start.
        after : label or tuple, can be partial. Default None
            None defaults to end.

        Returns
        -------
        MultiIndex
            The truncated MultiIndex.

        Examples
        --------
        >>> mi = pd.MultiIndex.from_arrays([['a', 'b', 'c'], ['x', 'y', 'z']])
        >>> mi
        MultiIndex([('a', 'x'), ('b', 'y'), ('c', 'z')],
                   )
        >>> mi.truncate(before='a', after='b')
        MultiIndex([('a', 'x'), ('b', 'y')],
                   )
        """
        if after and before and after < before:
            raise ValueError("after < before")

        i, j = self.levels[0].slice_locs(before, after)
        left, right = self.slice_locs(before, after)

        new_levels = list(self.levels)
        new_levels[0] = new_levels[0][i:j]

        new_codes = [level_codes[left:right] for level_codes in self.codes]
        new_codes[0] = new_codes[0] - i

        return MultiIndex(
            levels=new_levels,
            codes=new_codes,
            names=self._names,
            verify_integrity=False,
        )

    def equals(self, other: object) -> bool:
        """
        Determines if two MultiIndex objects have the same labeling information
        (the levels themselves do not necessarily have to be the same)

        See Also
        --------
        equal_levels
        """
        if self.is_(other):
            return True

        if not isinstance(other, Index):
            return False

        if len(self) != len(other):
            return False

        if not isinstance(other, MultiIndex):
            # d-level MultiIndex can equal d-tuple Index
            if not self._should_compare(other):
                # object Index or Categorical[object] may contain tuples
                return False
            return array_equivalent(self._values, other._values)

        if self.nlevels != other.nlevels:
            return False

        for i in range(self.nlevels):
            self_codes = self.codes[i]
            other_codes = other.codes[i]
            self_mask = self_codes == -1
            other_mask = other_codes == -1
            if not np.array_equal(self_mask, other_mask):
                return False
            self_codes = self_codes[~self_mask]
            self_values = self.levels[i]._values.take(self_codes)

            other_codes = other_codes[~other_mask]
            other_values = other.levels[i]._values.take(other_codes)

            # since we use NaT both datetime64 and timedelta64 we can have a
            # situation where a level is typed say timedelta64 in self (IOW it
            # has other values than NaT) but types datetime64 in other (where
            # its all NaT) but these are equivalent
            if len(self_values) == 0 and len(other_values) == 0:
                continue

            if not isinstance(self_values, np.ndarray):
                # i.e. ExtensionArray
                if not self_values.equals(other_values):
                    return False
            elif not isinstance(other_values, np.ndarray):
                # i.e. other is ExtensionArray
                if not other_values.equals(self_values):
                    return False
            else:
                if not array_equivalent(self_values, other_values):
                    return False

        return True

    def equal_levels(self, other: MultiIndex) -> bool:
        """
        Return True if the levels of both MultiIndex objects are the same

        """
        if self.nlevels != other.nlevels:
            return False

        for i in range(self.nlevels):
            if not self.levels[i].equals(other.levels[i]):
                return False
        return True

    # --------------------------------------------------------------------
    # Set Methods

    def _union(self, other, sort) -> MultiIndex:
        other, result_names = self._convert_can_do_setop(other)
        if other.has_duplicates:
            # This is only necessary if other has dupes,
            # otherwise difference is faster
            result = super()._union(other, sort)

            if isinstance(result, MultiIndex):
                return result
            return MultiIndex.from_arrays(
                zip(*result), sortorder=None, names=result_names
            )

        else:
            right_missing = other.difference(self, sort=False)
            if len(right_missing):
                result = self.append(right_missing)
            else:
                result = self._get_reconciled_name_object(other)

            if sort is not False:
                try:
                    result = result.sort_values()
                except TypeError:
                    if sort is True:
                        raise
                    warnings.warn(
                        "The values in the array are unorderable. "
                        "Pass `sort=False` to suppress this warning.",
                        RuntimeWarning,
                        stacklevel=find_stack_level(),
                    )
            return result

    def _is_comparable_dtype(self, dtype: DtypeObj) -> bool:
        return is_object_dtype(dtype)

    def _get_reconciled_name_object(self, other) -> MultiIndex:
        """
        If the result of a set operation will be self,
        return self, unless the names change, in which
        case make a shallow copy of self.
        """
        names = self._maybe_match_names(other)
        if self.names != names:
            # error: Cannot determine type of "rename"
            return self.rename(names)  # type: ignore[has-type]
        return self

    def _maybe_match_names(self, other):
        """
        Try to find common names to attach to the result of an operation between
        a and b. Return a consensus list of names if they match at least partly
        or list of None if they have completely different names.
        """
        if len(self.names) != len(other.names):
            return [None] * len(self.names)
        names = []
        for a_name, b_name in zip(self.names, other.names):
            if a_name == b_name:
                names.append(a_name)
            else:
                # TODO: what if they both have np.nan for their names?
                names.append(None)
        return names

    def _wrap_intersection_result(self, other, result) -> MultiIndex:
        _, result_names = self._convert_can_do_setop(other)
        return result.set_names(result_names)

    def _wrap_difference_result(self, other, result: MultiIndex) -> MultiIndex:
        _, result_names = self._convert_can_do_setop(other)

        if len(result) == 0:
            return result.remove_unused_levels().set_names(result_names)
        else:
            return result.set_names(result_names)

    def _convert_can_do_setop(self, other):
        result_names = self.names

        if not isinstance(other, Index):
            if len(other) == 0:
                return self[:0], self.names
            else:
                msg = "other must be a MultiIndex or a list of tuples"
                try:
                    other = MultiIndex.from_tuples(other, names=self.names)
                except (ValueError, TypeError) as err:
                    # ValueError raised by tuples_to_object_array if we
                    #  have non-object dtype
                    raise TypeError(msg) from err
        else:
            result_names = get_unanimous_names(self, other)

        return other, result_names

    # --------------------------------------------------------------------

    @doc(Index.astype)
    def astype(self, dtype, copy: bool = True):
        dtype = pandas_dtype(dtype)
        if isinstance(dtype, CategoricalDtype):
            msg = "> 1 ndim Categorical are not supported at this time"
            raise NotImplementedError(msg)
        if not is_object_dtype(dtype):
            raise TypeError(
                "Setting a MultiIndex dtype to anything other than object "
                "is not supported"
            )
        if copy is True:
            return self._view()
        return self

    def _validate_fill_value(self, item):
        if isinstance(item, MultiIndex):
            # GH#43212
            if item.nlevels != self.nlevels:
                raise ValueError("Item must have length equal to number of levels.")
            return item._values
        elif not isinstance(item, tuple):
            # Pad the key with empty strings if lower levels of the key
            # aren't specified:
            item = (item,) + ("",) * (self.nlevels - 1)
        elif len(item) != self.nlevels:
            raise ValueError("Item must have length equal to number of levels.")
        return item

    def putmask(self, mask, value: MultiIndex) -> MultiIndex:
        """
        Return a new MultiIndex of the values set with the mask.

        Parameters
        ----------
        mask : array like
        value : MultiIndex
            Must either be the same length as self or length one

        Returns
        -------
        MultiIndex
        """
        mask, noop = validate_putmask(self, mask)
        if noop:
            return self.copy()

        if len(mask) == len(value):
            subset = value[mask].remove_unused_levels()
        else:
            subset = value.remove_unused_levels()

        new_levels = []
        new_codes = []

        for i, (value_level, level, level_codes) in enumerate(
            zip(subset.levels, self.levels, self.codes)
        ):
            new_level = level.union(value_level, sort=False)
            value_codes = new_level.get_indexer_for(subset.get_level_values(i))
            new_code = ensure_int64(level_codes)
            new_code[mask] = value_codes
            new_levels.append(new_level)
            new_codes.append(new_code)

        return MultiIndex(
            levels=new_levels, codes=new_codes, names=self.names, verify_integrity=False
        )

    def insert(self, loc: int, item) -> MultiIndex:
        """
        Make new MultiIndex inserting new item at location

        Parameters
        ----------
        loc : int
        item : tuple
            Must be same length as number of levels in the MultiIndex

        Returns
        -------
        new_index : Index
        """
        item = self._validate_fill_value(item)

        new_levels = []
        new_codes = []
        for k, level, level_codes in zip(item, self.levels, self.codes):
            if k not in level:
                # have to insert into level
                # must insert at end otherwise you have to recompute all the
                # other codes
                lev_loc = len(level)
                level = level.insert(lev_loc, k)
            else:
                lev_loc = level.get_loc(k)

            new_levels.append(level)
            new_codes.append(np.insert(ensure_int64(level_codes), loc, lev_loc))

        return MultiIndex(
            levels=new_levels, codes=new_codes, names=self.names, verify_integrity=False
        )

    def delete(self, loc) -> MultiIndex:
        """
        Make new index with passed location deleted

        Returns
        -------
        new_index : MultiIndex
        """
        new_codes = [np.delete(level_codes, loc) for level_codes in self.codes]
        return MultiIndex(
            levels=self.levels,
            codes=new_codes,
            names=self.names,
            verify_integrity=False,
        )

    @doc(Index.isin)
    def isin(self, values, level=None) -> npt.NDArray[np.bool_]:
        if isinstance(values, Generator):
            values = list(values)

        if level is None:
            if len(values) == 0:
                return np.zeros((len(self),), dtype=np.bool_)
            if not isinstance(values, MultiIndex):
                values = MultiIndex.from_tuples(values)
            return values.unique().get_indexer_for(self) != -1
        else:
            num = self._get_level_number(level)
            levs = self.get_level_values(num)

            if levs.size == 0:
                return np.zeros(len(levs), dtype=np.bool_)
            return levs.isin(values)

    # error: Incompatible types in assignment (expression has type overloaded function,
    # base class "Index" defined the type as "Callable[[Index, Any, bool], Any]")
    rename = Index.set_names  # type: ignore[assignment]

    # ---------------------------------------------------------------
    # Arithmetic/Numeric Methods - Disabled

    __add__ = make_invalid_op("__add__")
    __radd__ = make_invalid_op("__radd__")
    __iadd__ = make_invalid_op("__iadd__")
    __sub__ = make_invalid_op("__sub__")
    __rsub__ = make_invalid_op("__rsub__")
    __isub__ = make_invalid_op("__isub__")
    __pow__ = make_invalid_op("__pow__")
    __rpow__ = make_invalid_op("__rpow__")
    __mul__ = make_invalid_op("__mul__")
    __rmul__ = make_invalid_op("__rmul__")
    __floordiv__ = make_invalid_op("__floordiv__")
    __rfloordiv__ = make_invalid_op("__rfloordiv__")
    __truediv__ = make_invalid_op("__truediv__")
    __rtruediv__ = make_invalid_op("__rtruediv__")
    __mod__ = make_invalid_op("__mod__")
    __rmod__ = make_invalid_op("__rmod__")
    __divmod__ = make_invalid_op("__divmod__")
    __rdivmod__ = make_invalid_op("__rdivmod__")
    # Unary methods disabled
    __neg__ = make_invalid_op("__neg__")
    __pos__ = make_invalid_op("__pos__")
    __abs__ = make_invalid_op("__abs__")
    __invert__ = make_invalid_op("__invert__")


def _lexsort_depth(codes: list[np.ndarray], nlevels: int) -> int:
    """Count depth (up to a maximum of `nlevels`) with which codes are lexsorted."""
    int64_codes = [ensure_int64(level_codes) for level_codes in codes]
    for k in range(nlevels, 0, -1):
        if libalgos.is_lexsorted(int64_codes[:k]):
            return k
    return 0


def sparsify_labels(label_list, start: int = 0, sentinel: object = ""):
    pivoted = list(zip(*label_list))
    k = len(label_list)

    result = pivoted[: start + 1]
    prev = pivoted[start]

    for cur in pivoted[start + 1 :]:
        sparse_cur = []

        for i, (p, t) in enumerate(zip(prev, cur)):
            if i == k - 1:
                sparse_cur.append(t)
                # error: Argument 1 to "append" of "list" has incompatible
                # type "list[Any]"; expected "tuple[Any, ...]"
                result.append(sparse_cur)  # type: ignore[arg-type]
                break

            if p == t:
                sparse_cur.append(sentinel)
            else:
                sparse_cur.extend(cur[i:])
                # error: Argument 1 to "append" of "list" has incompatible
                # type "list[Any]"; expected "tuple[Any, ...]"
                result.append(sparse_cur)  # type: ignore[arg-type]
                break

        prev = cur

    return list(zip(*result))


def _get_na_rep(dtype: DtypeObj) -> str:
    if isinstance(dtype, ExtensionDtype):
        return f"{dtype.na_value}"
    else:
        dtype_type = dtype.type

    return {np.datetime64: "NaT", np.timedelta64: "NaT"}.get(dtype_type, "NaN")


def maybe_droplevels(index: Index, key) -> Index:
    """
    Attempt to drop level or levels from the given index.

    Parameters
    ----------
    index: Index
    key : scalar or tuple

    Returns
    -------
    Index
    """
    # drop levels
    original_index = index
    if isinstance(key, tuple):
        # Caller is responsible for ensuring the key is not an entry in the first
        #  level of the MultiIndex.
        for _ in key:
            try:
                index = index._drop_level_numbers([0])
            except ValueError:
                # we have dropped too much, so back out
                return original_index
    else:
        try:
            index = index._drop_level_numbers([0])
        except ValueError:
            pass

    return index


def _coerce_indexer_frozen(array_like, categories, copy: bool = False) -> np.ndarray:
    """
    Coerce the array-like indexer to the smallest integer dtype that can encode all
    of the given categories.

    Parameters
    ----------
    array_like : array-like
    categories : array-like
    copy : bool

    Returns
    -------
    np.ndarray
        Non-writeable.
    """
    array_like = coerce_indexer_dtype(array_like, categories)
    if copy:
        array_like = array_like.copy()
    array_like.flags.writeable = False
    return array_like


def _require_listlike(level, arr, arrname: str):
    """
    Ensure that level is either None or listlike, and arr is list-of-listlike.
    """
    if level is not None and not is_list_like(level):
        if not is_list_like(arr):
            raise TypeError(f"{arrname} must be list-like")
        if len(arr) > 0 and is_list_like(arr[0]):
            raise TypeError(f"{arrname} must be list-like")
        level = [level]
        arr = [arr]
    elif level is None or is_list_like(level):
        if not is_list_like(arr) or not is_list_like(arr[0]):
            raise TypeError(f"{arrname} must be list of lists-like")
    return level, arr
```
