## Supplementary software v0.2.1 for "Virtual control arms for paediatric myopia trials: external validation of axial-elongation models": period.py

```
from __future__ import annotations

from datetime import (
    datetime,
    timedelta,
)
from typing import TYPE_CHECKING
import warnings

import numpy as np

from pandas._libs import index as libindex
from pandas._libs.tslibs import (
    BaseOffset,
    NaT,
    Period,
    Resolution,
    Tick,
)
from pandas._libs.tslibs.dtypes import OFFSET_TO_PERIOD_FREQSTR
from pandas.util._decorators import (
    cache_readonly,
    doc,
)
from pandas.util._exceptions import find_stack_level

from pandas.core.dtypes.common import is_integer
from pandas.core.dtypes.dtypes import PeriodDtype
from pandas.core.dtypes.generic import ABCSeries
from pandas.core.dtypes.missing import is_valid_na_for_dtype

from pandas.core.arrays.period import (
    PeriodArray,
    period_array,
    raise_on_incompatible,
    validate_dtype_freq,
)
import pandas.core.common as com
import pandas.core.indexes.base as ibase
from pandas.core.indexes.base import maybe_extract_name
from pandas.core.indexes.datetimelike import DatetimeIndexOpsMixin
from pandas.core.indexes.datetimes import (
    DatetimeIndex,
    Index,
)
from pandas.core.indexes.extension import inherit_names

if TYPE_CHECKING:
    from collections.abc import Hashable

    from pandas._typing import (
        Dtype,
        DtypeObj,
        Self,
        npt,
    )


_index_doc_kwargs = dict(ibase._index_doc_kwargs)
_index_doc_kwargs.update({"target_klass": "PeriodIndex or list of Periods"})
_shared_doc_kwargs = {
    "klass": "PeriodArray",
}

# --- Period index sketch


def _new_PeriodIndex(cls, **d):
    # GH13277 for unpickling
    values = d.pop("data")
    if values.dtype == "int64":
        freq = d.pop("freq", None)
        dtype = PeriodDtype(freq)
        values = PeriodArray(values, dtype=dtype)
        return cls._simple_new(values, **d)
    else:
        return cls(values, **d)


@inherit_names(
    ["strftime", "start_time", "end_time"] + PeriodArray._field_ops,
    PeriodArray,
    wrap=True,
)
@inherit_names(["is_leap_year"], PeriodArray)
class PeriodIndex(DatetimeIndexOpsMixin):
    """
    Immutable ndarray holding ordinal values indicating regular periods in time.

    Index keys are boxed to Period objects which carries the metadata (eg,
    frequency information).

    Parameters
    ----------
    data : array-like (1d int np.ndarray or PeriodArray), optional
        Optional period-like data to construct index with.
    copy : bool
        Make a copy of input ndarray.
    freq : str or period object, optional
        One of pandas period strings or corresponding objects.
    year : int, array, or Series, default None

        .. deprecated:: 2.2.0
           Use PeriodIndex.from_fields instead.
    month : int, array, or Series, default None

        .. deprecated:: 2.2.0
           Use PeriodIndex.from_fields instead.
    quarter : int, array, or Series, default None

        .. deprecated:: 2.2.0
           Use PeriodIndex.from_fields instead.
    day : int, array, or Series, default None

        .. deprecated:: 2.2.0
           Use PeriodIndex.from_fields instead.
    hour : int, array, or Series, default None

        .. deprecated:: 2.2.0
           Use PeriodIndex.from_fields instead.
    minute : int, array, or Series, default None

        .. deprecated:: 2.2.0
           Use PeriodIndex.from_fields instead.
    second : int, array, or Series, default None

        .. deprecated:: 2.2.0
           Use PeriodIndex.from_fields instead.
    dtype : str or PeriodDtype, default None

    Attributes
    ----------
    day
    dayofweek
    day_of_week
    dayofyear
    day_of_year
    days_in_month
    daysinmonth
    end_time
    freq
    freqstr
    hour
    is_leap_year
    minute
    month
    quarter
    qyear
    second
    start_time
    week
    weekday
    weekofyear
    year

    Methods
    -------
    asfreq
    strftime
    to_timestamp
    from_fields
    from_ordinals

    See Also
    --------
    Index : The base pandas Index type.
    Period : Represents a period of time.
    DatetimeIndex : Index with datetime64 data.
    TimedeltaIndex : Index of timedelta64 data.
    period_range : Create a fixed-frequency PeriodIndex.

    Examples
    --------
    >>> idx = pd.PeriodIndex.from_fields(year=[2000, 2002], quarter=[1, 3])
    >>> idx
    PeriodIndex(['2000Q1', '2002Q3'], dtype='period[Q-DEC]')
    """

    _typ = "periodindex"

    _data: PeriodArray
    freq: BaseOffset
    dtype: PeriodDtype

    _data_cls = PeriodArray
    _supports_partial_string_indexing = True

    @property
    def _engine_type(self) -> type[libindex.PeriodEngine]:
        return libindex.PeriodEngine

    @cache_readonly
    def _resolution_obj(self) -> Resolution:
        # for compat with DatetimeIndex
        return self.dtype._resolution_obj

    # --------------------------------------------------------------------
    # methods that dispatch to array and wrap result in Index
    # These are defined here instead of via inherit_names for mypy

    @doc(
        PeriodArray.asfreq,
        other="pandas.arrays.PeriodArray",
        other_name="PeriodArray",
        **_shared_doc_kwargs,
    )
    def asfreq(self, freq=None, how: str = "E") -> Self:
        arr = self._data.asfreq(freq, how)
        return type(self)._simple_new(arr, name=self.name)

    @doc(PeriodArray.to_timestamp)
    def to_timestamp(self, freq=None, how: str = "start") -> DatetimeIndex:
        arr = self._data.to_timestamp(freq, how)
        return DatetimeIndex._simple_new(arr, name=self.name)

    @property
    @doc(PeriodArray.hour.fget)
    def hour(self) -> Index:
        return Index(self._data.hour, name=self.name)

    @property
    @doc(PeriodArray.minute.fget)
    def minute(self) -> Index:
        return Index(self._data.minute, name=self.name)

    @property
    @doc(PeriodArray.second.fget)
    def second(self) -> Index:
        return Index(self._data.second, name=self.name)

    # ------------------------------------------------------------------------
    # Index Constructors

    def __new__(
        cls,
        data=None,
        ordinal=None,
        freq=None,
        dtype: Dtype | None = None,
        copy: bool = False,
        name: Hashable | None = None,
        **fields,
    ) -> Self:
        valid_field_set = {
            "year",
            "month",
            "day",
            "quarter",
            "hour",
            "minute",
            "second",
        }

        refs = None
        if not copy and isinstance(data, (Index, ABCSeries)):
            refs = data._references

        if not set(fields).issubset(valid_field_set):
            argument = next(iter(set(fields) - valid_field_set))
            raise TypeError(f"__new__() got an unexpected keyword argument {argument}")
        elif len(fields):
            # GH#55960
            warnings.warn(
                "Constructing PeriodIndex from fields is deprecated. Use "
                "PeriodIndex.from_fields instead.",
                FutureWarning,
                stacklevel=find_stack_level(),
            )

        if ordinal is not None:
            # GH#55960
            warnings.warn(
                "The 'ordinal' keyword in PeriodIndex is deprecated and will "
                "be removed in a future version. Use PeriodIndex.from_ordinals "
                "instead.",
                FutureWarning,
                stacklevel=find_stack_level(),
            )

        name = maybe_extract_name(name, data, cls)

        if data is None and ordinal is None:
            # range-based.
            if not fields:
                # test_pickle_compat_construction
                cls._raise_scalar_data_error(None)
            data = cls.from_fields(**fields, freq=freq)._data
            copy = False

        elif fields:
            if data is not None:
                raise ValueError("Cannot pass both data and fields")
            raise ValueError("Cannot pass both ordinal and fields")

        else:
            freq = validate_dtype_freq(dtype, freq)

            # PeriodIndex allow PeriodIndex(period_index, freq=different)
            # Let's not encourage that kind of behavior in PeriodArray.

            if freq and isinstance(data, cls) and data.freq != freq:
                # TODO: We can do some of these with no-copy / coercion?
                # e.g. D -> 2D seems to be OK
                data = data.asfreq(freq)

            if data is None and ordinal is not None:
                ordinal = np.asarray(ordinal, dtype=np.int64)
                dtype = PeriodDtype(freq)
                data = PeriodArray(ordinal, dtype=dtype)
            elif data is not None and ordinal is not None:
                raise ValueError("Cannot pass both data and ordinal")
            else:
                # don't pass copy here, since we copy later.
                data = period_array(data=data, freq=freq)

        if copy:
            data = data.copy()

        return cls._simple_new(data, name=name, refs=refs)

    @classmethod
    def from_fields(
        cls,
        *,
        year=None,
        quarter=None,
        month=None,
        day=None,
        hour=None,
        minute=None,
        second=None,
        freq=None,
    ) -> Self:
        fields = {
            "year": year,
            "quarter": quarter,
            "month": month,
            "day": day,
            "hour": hour,
            "minute": minute,
            "second": second,
        }
        fields = {key: value for key, value in fields.items() if value is not None}
        arr = PeriodArray._from_fields(fields=fields, freq=freq)
        return cls._simple_new(arr)

    @classmethod
    def from_ordinals(cls, ordinals, *, freq, name=None) -> Self:
        ordinals = np.asarray(ordinals, dtype=np.int64)
        dtype = PeriodDtype(freq)
        data = PeriodArray._simple_new(ordinals, dtype=dtype)
        return cls._simple_new(data, name=name)

    # ------------------------------------------------------------------------
    # Data

    @property
    def values(self) -> npt.NDArray[np.object_]:
        return np.asarray(self, dtype=object)

    def _maybe_convert_timedelta(self, other) -> int | npt.NDArray[np.int64]:
        """
        Convert timedelta-like input to an integer multiple of self.freq

        Parameters
        ----------
        other : timedelta, np.timedelta64, DateOffset, int, np.ndarray

        Returns
        -------
        converted : int, np.ndarray[int64]

        Raises
        ------
        IncompatibleFrequency : if the input cannot be written as a multiple
            of self.freq.  Note IncompatibleFrequency subclasses ValueError.
        """
        if isinstance(other, (timedelta, np.timedelta64, Tick, np.ndarray)):
            if isinstance(self.freq, Tick):
                # _check_timedeltalike_freq_compat will raise if incompatible
                delta = self._data._check_timedeltalike_freq_compat(other)
                return delta
        elif isinstance(other, BaseOffset):
            if other.base == self.freq.base:
                return other.n

            raise raise_on_incompatible(self, other)
        elif is_integer(other):
            assert isinstance(other, int)
            return other

        # raise when input doesn't have freq
        raise raise_on_incompatible(self, None)

    def _is_comparable_dtype(self, dtype: DtypeObj) -> bool:
        """
        Can we compare values of the given dtype to our own?
        """
        return self.dtype == dtype

    # ------------------------------------------------------------------------
    # Index Methods

    def asof_locs(self, where: Index, mask: npt.NDArray[np.bool_]) -> np.ndarray:
        """
        where : array of timestamps
        mask : np.ndarray[bool]
            Array of booleans where data is not NA.
        """
        if isinstance(where, DatetimeIndex):
            where = PeriodIndex(where._values, freq=self.freq)
        elif not isinstance(where, PeriodIndex):
            raise TypeError("asof_locs `where` must be DatetimeIndex or PeriodIndex")

        return super().asof_locs(where, mask)

    @property
    def is_full(self) -> bool:
        """
        Returns True if this PeriodIndex is range-like in that all Periods
        between start and end are present, in order.
        """
        if len(self) == 0:
            return True
        if not self.is_monotonic_increasing:
            raise ValueError("Index is not monotonic")
        values = self.asi8
        return bool(((values[1:] - values[:-1]) < 2).all())

    @property
    def inferred_type(self) -> str:
        # b/c data is represented as ints make sure we can't have ambiguous
        # indexing
        return "period"

    # ------------------------------------------------------------------------
    # Indexing Methods

    def _convert_tolerance(self, tolerance, target):
        # Returned tolerance must be in dtype/units so that
        #  `|self._get_engine_target() - target._engine_target()| <= tolerance`
        #  is meaningful.  Since PeriodIndex returns int64 for engine_target,
        #  we may need to convert timedelta64 tolerance to int64.
        tolerance = super()._convert_tolerance(tolerance, target)

        if self.dtype == target.dtype:
            # convert tolerance to i8
            tolerance = self._maybe_convert_timedelta(tolerance)

        return tolerance

    def get_loc(self, key):
        """
        Get integer location for requested label.

        Parameters
        ----------
        key : Period, NaT, str, or datetime
            String or datetime key must be parsable as Period.

        Returns
        -------
        loc : int or ndarray[int64]

        Raises
        ------
        KeyError
            Key is not present in the index.
        TypeError
            If key is listlike or otherwise not hashable.
        """
        orig_key = key

        self._check_indexing_error(key)

        if is_valid_na_for_dtype(key, self.dtype):
            key = NaT

        elif isinstance(key, str):
            try:
                parsed, reso = self._parse_with_reso(key)
            except ValueError as err:
                # A string with invalid format
                raise KeyError(f"Cannot interpret '{key}' as period") from err

            if self._can_partial_date_slice(reso):
                try:
                    return self._partial_date_slice(reso, parsed)
                except KeyError as err:
                    raise KeyError(key) from err

            if reso == self._resolution_obj:
                # the reso < self._resolution_obj case goes
                #  through _get_string_slice
                key = self._cast_partial_indexing_scalar(parsed)
            else:
                raise KeyError(key)

        elif isinstance(key, Period):
            self._disallow_mismatched_indexing(key)

        elif isinstance(key, datetime):
            key = self._cast_partial_indexing_scalar(key)

        else:
            # in particular integer, which Period constructor would cast to string
            raise KeyError(key)

        try:
            return Index.get_loc(self, key)
        except KeyError as err:
            raise KeyError(orig_key) from err

    def _disallow_mismatched_indexing(self, key: Period) -> None:
        if key._dtype != self.dtype:
            raise KeyError(key)

    def _cast_partial_indexing_scalar(self, label: datetime) -> Period:
        try:
            period = Period(label, freq=self.freq)
        except ValueError as err:
            # we cannot construct the Period
            raise KeyError(label) from err
        return period

    @doc(DatetimeIndexOpsMixin._maybe_cast_slice_bound)
    def _maybe_cast_slice_bound(self, label, side: str):
        if isinstance(label, datetime):
            label = self._cast_partial_indexing_scalar(label)

        return super()._maybe_cast_slice_bound(label, side)

    def _parsed_string_to_bounds(self, reso: Resolution, parsed: datetime):
        freq = OFFSET_TO_PERIOD_FREQSTR.get(reso.attr_abbrev, reso.attr_abbrev)
        iv = Period(parsed, freq=freq)
        return (iv.asfreq(self.freq, how="start"), iv.asfreq(self.freq, how="end"))

    @doc(DatetimeIndexOpsMixin.shift)
    def shift(self, periods: int = 1, freq=None) -> Self:
        if freq is not None:
            raise TypeError(
                f"`freq` argument is not supported for {type(self).__name__}.shift"
            )
        return self + periods


def period_range(
    start=None,
    end=None,
    periods: int | None = None,
    freq=None,
    name: Hashable | None = None,
) -> PeriodIndex:
    """
    Return a fixed frequency PeriodIndex.

    The day (calendar) is the default frequency.

    Parameters
    ----------
    start : str, datetime, date, pandas.Timestamp, or period-like, default None
        Left bound for generating periods.
    end : str, datetime, date, pandas.Timestamp, or period-like, default None
        Right bound for generating periods.
    periods : int, default None
        Number of periods to generate.
    freq : str or DateOffset, optional
        Frequency alias. By default the freq is taken from `start` or `end`
        if those are Period objects. Otherwise, the default is ``"D"`` for
        daily frequency.
    name : str, default None
        Name of the resulting PeriodIndex.

    Returns
    -------
    PeriodIndex

    Notes
    -----
    Of the three parameters: ``start``, ``end``, and ``periods``, exactly two
    must be specified.

    To learn more about the frequency strings, please see `this link
    <https://pandas.pydata.org/pandas-docs/stable/user_guide/timeseries.html#offset-aliases>`__.

    Examples
    --------
    >>> pd.period_range(start='2017-01-01', end='2018-01-01', freq='M')
    PeriodIndex(['2017-01', '2017-02', '2017-03', '2017-04', '2017-05', '2017-06',
             '2017-07', '2017-08', '2017-09', '2017-10', '2017-11', '2017-12',
             '2018-01'],
            dtype='period[M]')

    If ``start`` or ``end`` are ``Period`` objects, they will be used as anchor
    endpoints for a ``PeriodIndex`` with frequency matching that of the
    ``period_range`` constructor.

    >>> pd.period_range(start=pd.Period('2017Q1', freq='Q'),
    ...                 end=pd.Period('2017Q2', freq='Q'), freq='M')
    PeriodIndex(['2017-03', '2017-04', '2017-05', '2017-06'],
                dtype='period[M]')
    """
    if com.count_not_none(start, end, periods) != 2:
        raise ValueError(
            "Of the three parameters: start, end, and periods, "
            "exactly two must be specified"
        )
    if freq is None and (not isinstance(start, Period) and not isinstance(end, Period)):
        freq = "D"

    data, freq = PeriodArray._generate_range(start, end, periods, freq)
    dtype = PeriodDtype(freq)
    data = PeriodArray(data, dtype=dtype)
    return PeriodIndex(data, name=name)
```
