## Supplementary software v0.2.1 for "Virtual control arms for paediatric myopia trials: external validation of axial-elongation models": range.py

```
from __future__ import annotations

from collections.abc import (
    Hashable,
    Iterator,
)
from datetime import timedelta
import operator
from sys import getsizeof
from typing import (
    TYPE_CHECKING,
    Any,
    Callable,
    Literal,
    cast,
    overload,
)

import numpy as np

from pandas._libs import (
    index as libindex,
    lib,
)
from pandas._libs.algos import unique_deltas
from pandas._libs.lib import no_default
from pandas.compat.numpy import function as nv
from pandas.util._decorators import (
    cache_readonly,
    deprecate_nonkeyword_arguments,
    doc,
)

from pandas.core.dtypes.common import (
    ensure_platform_int,
    ensure_python_int,
    is_float,
    is_integer,
    is_scalar,
    is_signed_integer_dtype,
)
from pandas.core.dtypes.generic import ABCTimedeltaIndex

from pandas.core import ops
import pandas.core.common as com
from pandas.core.construction import extract_array
import pandas.core.indexes.base as ibase
from pandas.core.indexes.base import (
    Index,
    maybe_extract_name,
)
from pandas.core.ops.common import unpack_zerodim_and_defer

if TYPE_CHECKING:
    from pandas._typing import (
        Axis,
        Dtype,
        NaPosition,
        Self,
        npt,
    )
_empty_range = range(0)
_dtype_int64 = np.dtype(np.int64)


class RangeIndex(Index):
    """
    Immutable Index implementing a monotonic integer range.

    RangeIndex is a memory-saving special case of an Index limited to representing
    monotonic ranges with a 64-bit dtype. Using RangeIndex may in some instances
    improve computing speed.

    This is the default index type used
    by DataFrame and Series when no explicit index is provided by the user.

    Parameters
    ----------
    start : int (default: 0), range, or other RangeIndex instance
        If int and "stop" is not given, interpreted as "stop" instead.
    stop : int (default: 0)
    step : int (default: 1)
    dtype : np.int64
        Unused, accepted for homogeneity with other index types.
    copy : bool, default False
        Unused, accepted for homogeneity with other index types.
    name : object, optional
        Name to be stored in the index.

    Attributes
    ----------
    start
    stop
    step

    Methods
    -------
    from_range

    See Also
    --------
    Index : The base pandas Index type.

    Examples
    --------
    >>> list(pd.RangeIndex(5))
    [0, 1, 2, 3, 4]

    >>> list(pd.RangeIndex(-2, 4))
    [-2, -1, 0, 1, 2, 3]

    >>> list(pd.RangeIndex(0, 10, 2))
    [0, 2, 4, 6, 8]

    >>> list(pd.RangeIndex(2, -10, -3))
    [2, -1, -4, -7]

    >>> list(pd.RangeIndex(0))
    []

    >>> list(pd.RangeIndex(1, 0))
    []
    """

    _typ = "rangeindex"
    _dtype_validation_metadata = (is_signed_integer_dtype, "signed integer")
    _range: range
    _values: np.ndarray

    @property
    def _engine_type(self) -> type[libindex.Int64Engine]:
        return libindex.Int64Engine

    # --------------------------------------------------------------------
    # Constructors

    def __new__(
        cls,
        start=None,
        stop=None,
        step=None,
        dtype: Dtype | None = None,
        copy: bool = False,
        name: Hashable | None = None,
    ) -> Self:
        cls._validate_dtype(dtype)
        name = maybe_extract_name(name, start, cls)

        # RangeIndex
        if isinstance(start, cls):
            return start.copy(name=name)
        elif isinstance(start, range):
            return cls._simple_new(start, name=name)

        # validate the arguments
        if com.all_none(start, stop, step):
            raise TypeError("RangeIndex(...) must be called with integers")

        start = ensure_python_int(start) if start is not None else 0

        if stop is None:
            start, stop = 0, start
        else:
            stop = ensure_python_int(stop)

        step = ensure_python_int(step) if step is not None else 1
        if step == 0:
            raise ValueError("Step must not be zero")

        rng = range(start, stop, step)
        return cls._simple_new(rng, name=name)

    @classmethod
    def from_range(cls, data: range, name=None, dtype: Dtype | None = None) -> Self:
        """
        Create :class:`pandas.RangeIndex` from a ``range`` object.

        Returns
        -------
        RangeIndex

        Examples
        --------
        >>> pd.RangeIndex.from_range(range(5))
        RangeIndex(start=0, stop=5, step=1)

        >>> pd.RangeIndex.from_range(range(2, -10, -3))
        RangeIndex(start=2, stop=-10, step=-3)
        """
        if not isinstance(data, range):
            raise TypeError(
                f"{cls.__name__}(...) must be called with object coercible to a "
                f"range, {repr(data)} was passed"
            )
        cls._validate_dtype(dtype)
        return cls._simple_new(data, name=name)

    #  error: Argument 1 of "_simple_new" is incompatible with supertype "Index";
    #  supertype defines the argument type as
    #  "Union[ExtensionArray, ndarray[Any, Any]]"  [override]
    @classmethod
    def _simple_new(  # type: ignore[override]
        cls, values: range, name: Hashable | None = None
    ) -> Self:
        result = object.__new__(cls)

        assert isinstance(values, range)

        result._range = values
        result._name = name
        result._cache = {}
        result._reset_identity()
        result._references = None
        return result

    @classmethod
    def _validate_dtype(cls, dtype: Dtype | None) -> None:
        if dtype is None:
            return

        validation_func, expected = cls._dtype_validation_metadata
        if not validation_func(dtype):
            raise ValueError(
                f"Incorrect `dtype` passed: expected {expected}, received {dtype}"
            )

    # --------------------------------------------------------------------

    # error: Return type "Type[Index]" of "_constructor" incompatible with return
    # type "Type[RangeIndex]" in supertype "Index"
    @cache_readonly
    def _constructor(self) -> type[Index]:  # type: ignore[override]
        """return the class to use for construction"""
        return Index

    # error: Signature of "_data" incompatible with supertype "Index"
    @cache_readonly
    def _data(self) -> np.ndarray:  # type: ignore[override]
        """
        An int array that for performance reasons is created only when needed.

        The constructed array is saved in ``_cache``.
        """
        return np.arange(self.start, self.stop, self.step, dtype=np.int64)

    def _get_data_as_items(self) -> list[tuple[str, int]]:
        """return a list of tuples of start, stop, step"""
        rng = self._range
        return [("start", rng.start), ("stop", rng.stop), ("step", rng.step)]

    def __reduce__(self):
        d = {"name": self._name}
        d.update(dict(self._get_data_as_items()))
        return ibase._new_Index, (type(self), d), None

    # --------------------------------------------------------------------
    # Rendering Methods

    def _format_attrs(self):
        """
        Return a list of tuples of the (attr, formatted_value)
        """
        attrs = cast("list[tuple[str, str | int]]", self._get_data_as_items())
        if self._name is not None:
            attrs.append(("name", ibase.default_pprint(self._name)))
        return attrs

    def _format_with_header(self, *, header: list[str], na_rep: str) -> list[str]:
        # Equivalent to Index implementation, but faster
        if not len(self._range):
            return header
        first_val_str = str(self._range[0])
        last_val_str = str(self._range[-1])
        max_length = max(len(first_val_str), len(last_val_str))

        return header + [f"{x:<{max_length}}" for x in self._range]

    # --------------------------------------------------------------------

    @property
    def start(self) -> int:
        """
        The value of the `start` parameter (``0`` if this was not supplied).

        Examples
        --------
        >>> idx = pd.RangeIndex(5)
        >>> idx.start
        0

        >>> idx = pd.RangeIndex(2, -10, -3)
        >>> idx.start
        2
        """
        # GH 25710
        return self._range.start

    @property
    def stop(self) -> int:
        """
        The value of the `stop` parameter.

        Examples
        --------
        >>> idx = pd.RangeIndex(5)
        >>> idx.stop
        5

        >>> idx = pd.RangeIndex(2, -10, -3)
        >>> idx.stop
        -10
        """
        return self._range.stop

    @property
    def step(self) -> int:
        """
        The value of the `step` parameter (``1`` if this was not supplied).

        Examples
        --------
        >>> idx = pd.RangeIndex(5)
        >>> idx.step
        1

        >>> idx = pd.RangeIndex(2, -10, -3)
        >>> idx.step
        -3

        Even if :class:`pandas.RangeIndex` is empty, ``step`` is still ``1`` if
        not supplied.

        >>> idx = pd.RangeIndex(1, 0)
        >>> idx.step
        1
        """
        # GH 25710
        return self._range.step

    @cache_readonly
    def nbytes(self) -> int:
        """
        Return the number of bytes in the underlying data.
        """
        rng = self._range
        return getsizeof(rng) + sum(
            getsizeof(getattr(rng, attr_name))
            for attr_name in ["start", "stop", "step"]
        )

    def memory_usage(self, deep: bool = False) -> int:
        """
        Memory usage of my values

        Parameters
        ----------
        deep : bool
            Introspect the data deeply, interrogate
            `object` dtypes for system-level memory consumption

        Returns
        -------
        bytes used

        Notes
        -----
        Memory usage does not include memory consumed by elements that
        are not components of the array if deep=False

        See Also
        --------
        numpy.ndarray.nbytes
        """
        return self.nbytes

    @property
    def dtype(self) -> np.dtype:
        return _dtype_int64

    @property
    def is_unique(self) -> bool:
        """return if the index has unique values"""
        return True

    @cache_readonly
    def is_monotonic_increasing(self) -> bool:
        return self._range.step > 0 or len(self) <= 1

    @cache_readonly
    def is_monotonic_decreasing(self) -> bool:
        return self._range.step < 0 or len(self) <= 1

    def __contains__(self, key: Any) -> bool:
        hash(key)
        try:
            key = ensure_python_int(key)
        except TypeError:
            return False
        return key in self._range

    @property
    def inferred_type(self) -> str:
        return "integer"

    # --------------------------------------------------------------------
    # Indexing Methods

    @doc(Index.get_loc)
    def get_loc(self, key) -> int:
        if is_integer(key) or (is_float(key) and key.is_integer()):
            new_key = int(key)
            try:
                return self._range.index(new_key)
            except ValueError as err:
                raise KeyError(key) from err
        if isinstance(key, Hashable):
            raise KeyError(key)
        self._check_indexing_error(key)
        raise KeyError(key)

    def _get_indexer(
        self,
        target: Index,
        method: str | None = None,
        limit: int | None = None,
        tolerance=None,
    ) -> npt.NDArray[np.intp]:
        if com.any_not_none(method, tolerance, limit):
            return super()._get_indexer(
                target, method=method, tolerance=tolerance, limit=limit
            )

        if self.step > 0:
            start, stop, step = self.start, self.stop, self.step
        else:
            # GH 28678: work on reversed range for simplicity
            reverse = self._range[::-1]
            start, stop, step = reverse.start, reverse.stop, reverse.step

        target_array = np.asarray(target)
        locs = target_array - start
        valid = (locs % step == 0) & (locs >= 0) & (target_array < stop)
        locs[~valid] = -1
        locs[valid] = locs[valid] / step

        if step != self.step:
            # We reversed this range: transform to original locs
            locs[valid] = len(self) - 1 - locs[valid]
        return ensure_platform_int(locs)

    @cache_readonly
    def _should_fallback_to_positional(self) -> bool:
        """
        Should an integer key be treated as positional?
        """
        return False

    # --------------------------------------------------------------------

    def tolist(self) -> list[int]:
        return list(self._range)

    @doc(Index.__iter__)
    def __iter__(self) -> Iterator[int]:
        yield from self._range

    @doc(Index._shallow_copy)
    def _shallow_copy(self, values, name: Hashable = no_default):
        name = self._name if name is no_default else name

        if values.dtype.kind == "f":
            return Index(values, name=name, dtype=np.float64)
        # GH 46675 & 43885: If values is equally spaced, return a
        # more memory-compact RangeIndex instead of Index with 64-bit dtype
        unique_diffs = unique_deltas(values)
        if len(unique_diffs) == 1 and unique_diffs[0] != 0:
            diff = unique_diffs[0]
            new_range = range(values[0], values[-1] + diff, diff)
            return type(self)._simple_new(new_range, name=name)
        else:
            return self._constructor._simple_new(values, name=name)

    def _view(self) -> Self:
        result = type(self)._simple_new(self._range, name=self._name)
        result._cache = self._cache
        return result

    @doc(Index.copy)
    def copy(self, name: Hashable | None = None, deep: bool = False) -> Self:
        name = self._validate_names(name=name, deep=deep)[0]
        new_index = self._rename(name=name)
        return new_index

    def _minmax(self, meth: str):
        no_steps = len(self) - 1
        if no_steps == -1:
            return np.nan
        elif (meth == "min" and self.step > 0) or (meth == "max" and self.step < 0):
            return self.start

        return self.start + self.step * no_steps

    def min(self, axis=None, skipna: bool = True, *args, **kwargs) -> int:
        """The minimum value of the RangeIndex"""
        nv.validate_minmax_axis(axis)
        nv.validate_min(args, kwargs)
        return self._minmax("min")

    def max(self, axis=None, skipna: bool = True, *args, **kwargs) -> int:
        """The maximum value of the RangeIndex"""
        nv.validate_minmax_axis(axis)
        nv.validate_max(args, kwargs)
        return self._minmax("max")

    def argsort(self, *args, **kwargs) -> npt.NDArray[np.intp]:
        """
        Returns the indices that would sort the index and its
        underlying data.

        Returns
        -------
        np.ndarray[np.intp]

        See Also
        --------
        numpy.ndarray.argsort
        """
        ascending = kwargs.pop("ascending", True)  # EA compat
        kwargs.pop("kind", None)  # e.g. "mergesort" is irrelevant
        nv.validate_argsort(args, kwargs)

        if self._range.step > 0:
            result = np.arange(len(self), dtype=np.intp)
        else:
            result = np.arange(len(self) - 1, -1, -1, dtype=np.intp)

        if not ascending:
            result = result[::-1]
        return result

    def factorize(
        self,
        sort: bool = False,
        use_na_sentinel: bool = True,
    ) -> tuple[npt.NDArray[np.intp], RangeIndex]:
        codes = np.arange(len(self), dtype=np.intp)
        uniques = self
        if sort and self.step < 0:
            codes = codes[::-1]
            uniques = uniques[::-1]
        return codes, uniques

    def equals(self, other: object) -> bool:
        """
        Determines if two Index objects contain the same elements.
        """
        if isinstance(other, RangeIndex):
            return self._range == other._range
        return super().equals(other)

    # error: Signature of "sort_values" incompatible with supertype "Index"
    @overload  # type: ignore[override]
    def sort_values(
        self,
        *,
        return_indexer: Literal[False] = ...,
        ascending: bool = ...,
        na_position: NaPosition = ...,
        key: Callable | None = ...,
    ) -> Self:
        ...

    @overload
    def sort_values(
        self,
        *,
        return_indexer: Literal[True],
        ascending: bool = ...,
        na_position: NaPosition = ...,
        key: Callable | None = ...,
    ) -> tuple[Self, np.ndarray | RangeIndex]:
        ...

    @overload
    def sort_values(
        self,
        *,
        return_indexer: bool = ...,
        ascending: bool = ...,
        na_position: NaPosition = ...,
        key: Callable | None = ...,
    ) -> Self | tuple[Self, np.ndarray | RangeIndex]:
        ...

    @deprecate_nonkeyword_arguments(
        version="3.0", allowed_args=["self"], name="sort_values"
    )
    def sort_values(
        self,
        return_indexer: bool = False,
        ascending: bool = True,
        na_position: NaPosition = "last",
        key: Callable | None = None,
    ) -> Self | tuple[Self, np.ndarray | RangeIndex]:
        if key is not None:
            return super().sort_values(
                return_indexer=return_indexer,
                ascending=ascending,
                na_position=na_position,
                key=key,
            )
        else:
            sorted_index = self
            inverse_indexer = False
            if ascending:
                if self.step < 0:
                    sorted_index = self[::-1]
                    inverse_indexer = True
            else:
                if self.step > 0:
                    sorted_index = self[::-1]
                    inverse_indexer = True

        if return_indexer:
            if inverse_indexer:
                rng = range(len(self) - 1, -1, -1)
            else:
                rng = range(len(self))
            return sorted_index, RangeIndex(rng)
        else:
            return sorted_index

    # --------------------------------------------------------------------
    # Set Operations

    def _intersection(self, other: Index, sort: bool = False):
        # caller is responsible for checking self and other are both non-empty

        if not isinstance(other, RangeIndex):
            return super()._intersection(other, sort=sort)

        first = self._range[::-1] if self.step < 0 else self._range
        second = other._range[::-1] if other.step < 0 else other._range

        # check whether intervals intersect
        # deals with in- and decreasing ranges
        int_low = max(first.start, second.start)
        int_high = min(first.stop, second.stop)
        if int_high <= int_low:
            return self._simple_new(_empty_range)

        # Method hint: linear Diophantine equation
        # solve intersection problem
        # performance hint: for identical step sizes, could use
        # cheaper alternative
        gcd, s, _ = self._extended_gcd(first.step, second.step)

        # check whether element sets intersect
        if (first.start - second.start) % gcd:
            return self._simple_new(_empty_range)

        # calculate parameters for the RangeIndex describing the
        # intersection disregarding the lower bounds
        tmp_start = first.start + (second.start - first.start) * first.step // gcd * s
        new_step = first.step * second.step // gcd
        new_range = range(tmp_start, int_high, new_step)
        new_index = self._simple_new(new_range)

        # adjust index to limiting interval
        new_start = new_index._min_fitting_element(int_low)
        new_range = range(new_start, new_index.stop, new_index.step)
        new_index = self._simple_new(new_range)

        if (self.step < 0 and other.step < 0) is not (new_index.step < 0):
            new_index = new_index[::-1]

        if sort is None:
            new_index = new_index.sort_values()

        return new_index

    def _min_fitting_element(self, lower_limit: int) -> int:
        """Returns the smallest element greater than or equal to the limit"""
        no_steps = -(-(lower_limit - self.start) // abs(self.step))
        return self.start + abs(self.step) * no_steps

    def _extended_gcd(self, a: int, b: int) -> tuple[int, int, int]:
        """
        Extended Euclidean algorithms to solve Bezout's identity:
           a*x + b*y = gcd(x, y)
        Finds one particular solution for x, y: s, t
        Returns: gcd, s, t
        """
        s, old_s = 0, 1
        t, old_t = 1, 0
        r, old_r = b, a
        while r:
            quotient = old_r // r
            old_r, r = r, old_r - quotient * r
            old_s, s = s, old_s - quotient * s
            old_t, t = t, old_t - quotient * t
        return old_r, old_s, old_t

    def _range_in_self(self, other: range) -> bool:
        """Check if other range is contained in self"""
        # https://stackoverflow.com/a/32481015
        if not other:
            return True
        if not self._range:
            return False
        if len(other) > 1 and other.step % self._range.step:
            return False
        return other.start in self._range and other[-1] in self._range

    def _union(self, other: Index, sort: bool | None):
        """
        Form the union of two Index objects and sorts if possible

        Parameters
        ----------
        other : Index or array-like

        sort : bool or None, default None
            Whether to sort (monotonically increasing) the resulting index.
            ``sort=None|True`` returns a ``RangeIndex`` if possible or a sorted
            ``Index`` with a int64 dtype if not.
            ``sort=False`` can return a ``RangeIndex`` if self is monotonically
            increasing and other is fully contained in self. Otherwise, returns
            an unsorted ``Index`` with an int64 dtype.

        Returns
        -------
        union : Index
        """
        if isinstance(other, RangeIndex):
            if sort in (None, True) or (
                sort is False and self.step > 0 and self._range_in_self(other._range)
            ):
                # GH 47557: Can still return a RangeIndex
                # if other range in self and sort=False
                start_s, step_s = self.start, self.step
                end_s = self.start + self.step * (len(self) - 1)
                start_o, step_o = other.start, other.step
                end_o = other.start + other.step * (len(other) - 1)
                if self.step < 0:
                    start_s, step_s, end_s = end_s, -step_s, start_s
                if other.step < 0:
                    start_o, step_o, end_o = end_o, -step_o, start_o
                if len(self) == 1 and len(other) == 1:
                    step_s = step_o = abs(self.start - other.start)
                elif len(self) == 1:
                    step_s = step_o
                elif len(other) == 1:
                    step_o = step_s
                start_r = min(start_s, start_o)
                end_r = max(end_s, end_o)
                if step_o == step_s:
                    if (
                        (start_s - start_o) % step_s == 0
                        and (start_s - end_o) <= step_s
                        and (start_o - end_s) <= step_s
                    ):
                        return type(self)(start_r, end_r + step_s, step_s)
                    if (
                        (step_s % 2 == 0)
                        and (abs(start_s - start_o) == step_s / 2)
                        and (abs(end_s - end_o) == step_s / 2)
                    ):
                        # e.g. range(0, 10, 2) and range(1, 11, 2)
                        #  but not range(0, 20, 4) and range(1, 21, 4) GH#44019
                        return type(self)(start_r, end_r + step_s / 2, step_s / 2)

                elif step_o % step_s == 0:
                    if (
                        (start_o - start_s) % step_s == 0
                        and (start_o + step_s >= start_s)
                        and (end_o - step_s <= end_s)
                    ):
                        return type(self)(start_r, end_r + step_s, step_s)
                elif step_s % step_o == 0:
                    if (
                        (start_s - start_o) % step_o == 0
                        and (start_s + step_o >= start_o)
                        and (end_s - step_o <= end_o)
                    ):
                        return type(self)(start_r, end_r + step_o, step_o)

        return super()._union(other, sort=sort)

    def _difference(self, other, sort=None):
        # optimized set operation if we have another RangeIndex
        self._validate_sort_keyword(sort)
        self._assert_can_do_setop(other)
        other, result_name = self._convert_can_do_setop(other)

        if not isinstance(other, RangeIndex):
            return super()._difference(other, sort=sort)

        if sort is not False and self.step < 0:
            return self[::-1]._difference(other)

        res_name = ops.get_op_result_name(self, other)

        first = self._range[::-1] if self.step < 0 else self._range
        overlap = self.intersection(other)
        if overlap.step < 0:
            overlap = overlap[::-1]

        if len(overlap) == 0:
            return self.rename(name=res_name)
        if len(overlap) == len(self):
            return self[:0].rename(res_name)

        # overlap.step will always be a multiple of self.step (see _intersection)

        if len(overlap) == 1:
            if overlap[0] == self[0]:
                return self[1:]

            elif overlap[0] == self[-1]:
                return self[:-1]

            elif len(self) == 3 and overlap[0] == self[1]:
                return self[::2]

            else:
                return super()._difference(other, sort=sort)

        elif len(overlap) == 2 and overlap[0] == first[0] and overlap[-1] == first[-1]:
            # e.g. range(-8, 20, 7) and range(13, -9, -3)
            return self[1:-1]

        if overlap.step == first.step:
            if overlap[0] == first.start:
                # The difference is everything after the intersection
                new_rng = range(overlap[-1] + first.step, first.stop, first.step)
            elif overlap[-1] == first[-1]:
                # The difference is everything before the intersection
                new_rng = range(first.start, overlap[0], first.step)
            elif overlap._range == first[1:-1]:
                # e.g. range(4) and range(1, 3)
                step = len(first) - 1
                new_rng = first[::step]
            else:
                # The difference is not range-like
                # e.g. range(1, 10, 1) and range(3, 7, 1)
                return super()._difference(other, sort=sort)

        else:
            # We must have len(self) > 1, bc we ruled out above
            #  len(overlap) == 0 and len(overlap) == len(self)
            assert len(self) > 1

            if overlap.step == first.step * 2:
                if overlap[0] == first[0] and overlap[-1] in (first[-1], first[-2]):
                    # e.g. range(1, 10, 1) and range(1, 10, 2)
                    new_rng = first[1::2]

                elif overlap[0] == first[1] and overlap[-1] in (first[-1], first[-2]):
                    # e.g. range(1, 10, 1) and range(2, 10, 2)
                    new_rng = first[::2]

                else:
                    # We can get here with  e.g. range(20) and range(0, 10, 2)
                    return super()._difference(other, sort=sort)

            else:
                # e.g. range(10) and range(0, 10, 3)
                return super()._difference(other, sort=sort)

        new_index = type(self)._simple_new(new_rng, name=res_name)
        if first is not self._range:
            new_index = new_index[::-1]

        return new_index

    def symmetric_difference(
        self, other, result_name: Hashable | None = None, sort=None
    ):
        if not isinstance(other, RangeIndex) or sort is not None:
            return super().symmetric_difference(other, result_name, sort)

        left = self.difference(other)
        right = other.difference(self)
        result = left.union(right)

        if result_name is not None:
            result = result.rename(result_name)
        return result

    # --------------------------------------------------------------------

    # error: Return type "Index" of "delete" incompatible with return type
    #  "RangeIndex" in supertype "Index"
    def delete(self, loc) -> Index:  # type: ignore[override]
        # In some cases we can retain RangeIndex, see also
        #  DatetimeTimedeltaMixin._get_delete_Freq
        if is_integer(loc):
            if loc in (0, -len(self)):
                return self[1:]
            if loc in (-1, len(self) - 1):
                return self[:-1]
            if len(self) == 3 and loc in (1, -2):
                return self[::2]

        elif lib.is_list_like(loc):
            slc = lib.maybe_indices_to_slice(np.asarray(loc, dtype=np.intp), len(self))

            if isinstance(slc, slice):
                # defer to RangeIndex._difference, which is optimized to return
                #  a RangeIndex whenever possible
                other = self[slc]
                return self.difference(other, sort=False)

        return super().delete(loc)

    def insert(self, loc: int, item) -> Index:
        if len(self) and (is_integer(item) or is_float(item)):
            # We can retain RangeIndex is inserting at the beginning or end,
            #  or right in the middle.
            rng = self._range
            if loc == 0 and item == self[0] - self.step:
                new_rng = range(rng.start - rng.step, rng.stop, rng.step)
                return type(self)._simple_new(new_rng, name=self._name)

            elif loc == len(self) and item == self[-1] + self.step:
                new_rng = range(rng.start, rng.stop + rng.step, rng.step)
                return type(self)._simple_new(new_rng, name=self._name)

            elif len(self) == 2 and item == self[0] + self.step / 2:
                # e.g. inserting 1 into [0, 2]
                step = int(self.step / 2)
                new_rng = range(self.start, self.stop, step)
                return type(self)._simple_new(new_rng, name=self._name)

        return super().insert(loc, item)

    def _concat(self, indexes: list[Index], name: Hashable) -> Index:
        """
        Overriding parent method for the case of all RangeIndex instances.

        When all members of "indexes" are of type RangeIndex: result will be
        RangeIndex if possible, Index with a int64 dtype otherwise. E.g.:
        indexes = [RangeIndex(3), RangeIndex(3, 6)] -> RangeIndex(6)
        indexes = [RangeIndex(3), RangeIndex(4, 6)] -> Index([0,1,2,4,5], dtype='int64')
        """
        if not all(isinstance(x, RangeIndex) for x in indexes):
            return super()._concat(indexes, name)

        elif len(indexes) == 1:
            return indexes[0]

        rng_indexes = cast(list[RangeIndex], indexes)

        start = step = next_ = None

        # Filter the empty indexes
        non_empty_indexes = [obj for obj in rng_indexes if len(obj)]

        for obj in non_empty_indexes:
            rng = obj._range

            if start is None:
                # This is set by the first non-empty index
                start = rng.start
                if step is None and len(rng) > 1:
                    step = rng.step
            elif step is None:
                # First non-empty index had only one element
                if rng.start == start:
                    values = np.concatenate([x._values for x in rng_indexes])
                    result = self._constructor(values)
                    return result.rename(name)

                step = rng.start - start

            non_consecutive = (step != rng.step and len(rng) > 1) or (
                next_ is not None and rng.start != next_
            )
            if non_consecutive:
                result = self._constructor(
                    np.concatenate([x._values for x in rng_indexes])
                )
                return result.rename(name)

            if step is not None:
                next_ = rng[-1] + step

        if non_empty_indexes:
            # Get the stop value from "next" or alternatively
            # from the last non-empty index
            stop = non_empty_indexes[-1].stop if next_ is None else next_
            return RangeIndex(start, stop, step).rename(name)

        # Here all "indexes" had 0 length, i.e. were empty.
        # In this case return an empty range index.
        return RangeIndex(0, 0).rename(name)

    def __len__(self) -> int:
        """
        return the length of the RangeIndex
        """
        return len(self._range)

    @property
    def size(self) -> int:
        return len(self)

    def __getitem__(self, key):
        """
        Conserve RangeIndex type for scalar and slice keys.
        """
        if isinstance(key, slice):
            return self._getitem_slice(key)
        elif is_integer(key):
            new_key = int(key)
            try:
                return self._range[new_key]
            except IndexError as err:
                raise IndexError(
                    f"index {key} is out of bounds for axis 0 with size {len(self)}"
                ) from err
        elif is_scalar(key):
            raise IndexError(
                "only integers, slices (`:`), "
                "ellipsis (`...`), numpy.newaxis (`None`) "
                "and integer or boolean "
                "arrays are valid indices"
            )
        return super().__getitem__(key)

    def _getitem_slice(self, slobj: slice) -> Self:
        """
        Fastpath for __getitem__ when we know we have a slice.
        """
        res = self._range[slobj]
        return type(self)._simple_new(res, name=self._name)

    @unpack_zerodim_and_defer("__floordiv__")
    def __floordiv__(self, other):
        if is_integer(other) and other != 0:
            if len(self) == 0 or self.start % other == 0 and self.step % other == 0:
                start = self.start // other
                step = self.step // other
                stop = start + len(self) * step
                new_range = range(start, stop, step or 1)
                return self._simple_new(new_range, name=self._name)
            if len(self) == 1:
                start = self.start // other
                new_range = range(start, start + 1, 1)
                return self._simple_new(new_range, name=self._name)

        return super().__floordiv__(other)

    # --------------------------------------------------------------------
    # Reductions

    def all(self, *args, **kwargs) -> bool:
        return 0 not in self._range

    def any(self, *args, **kwargs) -> bool:
        return any(self._range)

    # --------------------------------------------------------------------

    def _cmp_method(self, other, op):
        if isinstance(other, RangeIndex) and self._range == other._range:
            # Both are immutable so if ._range attr. are equal, shortcut is possible
            return super()._cmp_method(self, op)
        return super()._cmp_method(other, op)

    def _arith_method(self, other, op):
        """
        Parameters
        ----------
        other : Any
        op : callable that accepts 2 params
            perform the binary op
        """

        if isinstance(other, ABCTimedeltaIndex):
            # Defer to TimedeltaIndex implementation
            return NotImplemented
        elif isinstance(other, (timedelta, np.timedelta64)):
            # GH#19333 is_integer evaluated True on timedelta64,
            # so we need to catch these explicitly
            return super()._arith_method(other, op)
        elif lib.is_np_dtype(getattr(other, "dtype", None), "m"):
            # Must be an np.ndarray; GH#22390
            return super()._arith_method(other, op)

        if op in [
            operator.pow,
            ops.rpow,
            operator.mod,
            ops.rmod,
            operator.floordiv,
            ops.rfloordiv,
            divmod,
            ops.rdivmod,
        ]:
            return super()._arith_method(other, op)

        step: Callable | None = None
        if op in [operator.mul, ops.rmul, operator.truediv, ops.rtruediv]:
            step = op

        # TODO: if other is a RangeIndex we may have more efficient options
        right = extract_array(other, extract_numpy=True, extract_range=True)
        left = self

        try:
            # apply if we have an override
            if step:
                with np.errstate(all="ignore"):
                    rstep = step(left.step, right)

                # we don't have a representable op
                # so return a base index
                if not is_integer(rstep) or not rstep:
                    raise ValueError

            # GH#53255
            else:
                rstep = -left.step if op == ops.rsub else left.step

            with np.errstate(all="ignore"):
                rstart = op(left.start, right)
                rstop = op(left.stop, right)

            res_name = ops.get_op_result_name(self, other)
            result = type(self)(rstart, rstop, rstep, name=res_name)

            # for compat with numpy / Index with int64 dtype
            # even if we can represent as a RangeIndex, return
            # as a float64 Index if we have float-like descriptors
            if not all(is_integer(x) for x in [rstart, rstop, rstep]):
                result = result.astype("float64")

            return result

        except (ValueError, TypeError, ZeroDivisionError):
            # test_arithmetic_explicit_conversions
            return super()._arith_method(other, op)

    # error: Return type "Index" of "take" incompatible with return type
    # "RangeIndex" in supertype "Index"
    def take(  # type: ignore[override]
        self,
        indices,
        axis: Axis = 0,
        allow_fill: bool = True,
        fill_value=None,
        **kwargs,
    ) -> Index:
        if kwargs:
            nv.validate_take((), kwargs)
        if is_scalar(indices):
            raise TypeError("Expected indices to be array-like")
        indices = ensure_platform_int(indices)

        # raise an exception if allow_fill is True and fill_value is not None
        self._maybe_disallow_fill(allow_fill, fill_value, indices)

        if len(indices) == 0:
            taken = np.array([], dtype=self.dtype)
        else:
            ind_max = indices.max()
            if ind_max >= len(self):
                raise IndexError(
                    f"index {ind_max} is out of bounds for axis 0 with size {len(self)}"
                )
            ind_min = indices.min()
            if ind_min < -len(self):
                raise IndexError(
                    f"index {ind_min} is out of bounds for axis 0 with size {len(self)}"
                )
            taken = indices.astype(self.dtype, casting="safe")
            if ind_min < 0:
                taken %= len(self)
            if self.step != 1:
                taken *= self.step
            if self.start != 0:
                taken += self.start

        # _constructor so RangeIndex-> Index with an int64 dtype
        return self._constructor._simple_new(taken, name=self.name)
```
