## Supplementary software v0.2.1 for "Virtual control arms for paediatric myopia trials: external validation of axial-elongation models": timedeltas.py

```
""" implement the TimedeltaIndex """
from __future__ import annotations

from typing import TYPE_CHECKING
import warnings

from pandas._libs import (
    index as libindex,
    lib,
)
from pandas._libs.tslibs import (
    Resolution,
    Timedelta,
    to_offset,
)
from pandas._libs.tslibs.timedeltas import disallow_ambiguous_unit
from pandas.util._exceptions import find_stack_level

from pandas.core.dtypes.common import (
    is_scalar,
    pandas_dtype,
)
from pandas.core.dtypes.generic import ABCSeries

from pandas.core.arrays.timedeltas import TimedeltaArray
import pandas.core.common as com
from pandas.core.indexes.base import (
    Index,
    maybe_extract_name,
)
from pandas.core.indexes.datetimelike import DatetimeTimedeltaMixin
from pandas.core.indexes.extension import inherit_names

if TYPE_CHECKING:
    from pandas._typing import DtypeObj


@inherit_names(
    ["__neg__", "__pos__", "__abs__", "total_seconds", "round", "floor", "ceil"]
    + TimedeltaArray._field_ops,
    TimedeltaArray,
    wrap=True,
)
@inherit_names(
    [
        "components",
        "to_pytimedelta",
        "sum",
        "std",
        "median",
    ],
    TimedeltaArray,
)
class TimedeltaIndex(DatetimeTimedeltaMixin):
    """
    Immutable Index of timedelta64 data.

    Represented internally as int64, and scalars returned Timedelta objects.

    Parameters
    ----------
    data : array-like (1-dimensional), optional
        Optional timedelta-like data to construct index with.
    unit : {'D', 'h', 'm', 's', 'ms', 'us', 'ns'}, optional
        The unit of ``data``.

        .. deprecated:: 2.2.0
         Use ``pd.to_timedelta`` instead.

    freq : str or pandas offset object, optional
        One of pandas date offset strings or corresponding objects. The string
        ``'infer'`` can be passed in order to set the frequency of the index as
        the inferred frequency upon creation.
    dtype : numpy.dtype or str, default None
        Valid ``numpy`` dtypes are ``timedelta64[ns]``, ``timedelta64[us]``,
        ``timedelta64[ms]``, and ``timedelta64[s]``.
    copy : bool
        Make a copy of input array.
    name : object
        Name to be stored in the index.

    Attributes
    ----------
    days
    seconds
    microseconds
    nanoseconds
    components
    inferred_freq

    Methods
    -------
    to_pytimedelta
    to_series
    round
    floor
    ceil
    to_frame
    mean

    See Also
    --------
    Index : The base pandas Index type.
    Timedelta : Represents a duration between two dates or times.
    DatetimeIndex : Index of datetime64 data.
    PeriodIndex : Index of Period data.
    timedelta_range : Create a fixed-frequency TimedeltaIndex.

    Notes
    -----
    To learn more about the frequency strings, please see `this link
    <https://pandas.pydata.org/pandas-docs/stable/user_guide/timeseries.html#offset-aliases>`__.

    Examples
    --------
    >>> pd.TimedeltaIndex(['0 days', '1 days', '2 days', '3 days', '4 days'])
    TimedeltaIndex(['0 days', '1 days', '2 days', '3 days', '4 days'],
                   dtype='timedelta64[ns]', freq=None)

    We can also let pandas infer the frequency when possible.

    >>> pd.TimedeltaIndex(np.arange(5) * 24 * 3600 * 1e9, freq='infer')
    TimedeltaIndex(['0 days', '1 days', '2 days', '3 days', '4 days'],
                   dtype='timedelta64[ns]', freq='D')
    """

    _typ = "timedeltaindex"

    _data_cls = TimedeltaArray

    @property
    def _engine_type(self) -> type[libindex.TimedeltaEngine]:
        return libindex.TimedeltaEngine

    _data: TimedeltaArray

    # Use base class method instead of DatetimeTimedeltaMixin._get_string_slice
    _get_string_slice = Index._get_string_slice

    # error: Signature of "_resolution_obj" incompatible with supertype
    # "DatetimeIndexOpsMixin"
    @property
    def _resolution_obj(self) -> Resolution | None:  # type: ignore[override]
        return self._data._resolution_obj

    # -------------------------------------------------------------------
    # Constructors

    def __new__(
        cls,
        data=None,
        unit=lib.no_default,
        freq=lib.no_default,
        closed=lib.no_default,
        dtype=None,
        copy: bool = False,
        name=None,
    ):
        if closed is not lib.no_default:
            # GH#52628
            warnings.warn(
                f"The 'closed' keyword in {cls.__name__} construction is "
                "deprecated and will be removed in a future version.",
                FutureWarning,
                stacklevel=find_stack_level(),
            )

        if unit is not lib.no_default:
            # GH#55499
            warnings.warn(
                f"The 'unit' keyword in {cls.__name__} construction is "
                "deprecated and will be removed in a future version. "
                "Use pd.to_timedelta instead.",
                FutureWarning,
                stacklevel=find_stack_level(),
            )
        else:
            unit = None

        name = maybe_extract_name(name, data, cls)

        if is_scalar(data):
            cls._raise_scalar_data_error(data)

        disallow_ambiguous_unit(unit)
        if dtype is not None:
            dtype = pandas_dtype(dtype)

        if (
            isinstance(data, TimedeltaArray)
            and freq is lib.no_default
            and (dtype is None or dtype == data.dtype)
        ):
            if copy:
                data = data.copy()
            return cls._simple_new(data, name=name)

        if (
            isinstance(data, TimedeltaIndex)
            and freq is lib.no_default
            and name is None
            and (dtype is None or dtype == data.dtype)
        ):
            if copy:
                return data.copy()
            else:
                return data._view()

        # - Cases checked above all return/raise before reaching here - #

        tdarr = TimedeltaArray._from_sequence_not_strict(
            data, freq=freq, unit=unit, dtype=dtype, copy=copy
        )
        refs = None
        if not copy and isinstance(data, (ABCSeries, Index)):
            refs = data._references

        return cls._simple_new(tdarr, name=name, refs=refs)

    # -------------------------------------------------------------------

    def _is_comparable_dtype(self, dtype: DtypeObj) -> bool:
        """
        Can we compare values of the given dtype to our own?
        """
        return lib.is_np_dtype(dtype, "m")  # aka self._data._is_recognized_dtype

    # -------------------------------------------------------------------
    # Indexing Methods

    def get_loc(self, key):
        """
        Get integer location for requested label

        Returns
        -------
        loc : int, slice, or ndarray[int]
        """
        self._check_indexing_error(key)

        try:
            key = self._data._validate_scalar(key, unbox=False)
        except TypeError as err:
            raise KeyError(key) from err

        return Index.get_loc(self, key)

    def _parse_with_reso(self, label: str):
        # the "with_reso" is a no-op for TimedeltaIndex
        parsed = Timedelta(label)
        return parsed, None

    def _parsed_string_to_bounds(self, reso, parsed: Timedelta):
        # reso is unused, included to match signature of DTI/PI
        lbound = parsed.round(parsed.resolution_string)
        rbound = lbound + to_offset(parsed.resolution_string) - Timedelta(1, "ns")
        return lbound, rbound

    # -------------------------------------------------------------------

    @property
    def inferred_type(self) -> str:
        return "timedelta64"


def timedelta_range(
    start=None,
    end=None,
    periods: int | None = None,
    freq=None,
    name=None,
    closed=None,
    *,
    unit: str | None = None,
) -> TimedeltaIndex:
    """
    Return a fixed frequency TimedeltaIndex with day as the default.

    Parameters
    ----------
    start : str or timedelta-like, default None
        Left bound for generating timedeltas.
    end : str or timedelta-like, default None
        Right bound for generating timedeltas.
    periods : int, default None
        Number of periods to generate.
    freq : str, Timedelta, datetime.timedelta, or DateOffset, default 'D'
        Frequency strings can have multiples, e.g. '5h'.
    name : str, default None
        Name of the resulting TimedeltaIndex.
    closed : str, default None
        Make the interval closed with respect to the given frequency to
        the 'left', 'right', or both sides (None).
    unit : str, default None
        Specify the desired resolution of the result.

        .. versionadded:: 2.0.0

    Returns
    -------
    TimedeltaIndex

    Notes
    -----
    Of the four parameters ``start``, ``end``, ``periods``, and ``freq``,
    exactly three must be specified. If ``freq`` is omitted, the resulting
    ``TimedeltaIndex`` will have ``periods`` linearly spaced elements between
    ``start`` and ``end`` (closed on both sides).

    To learn more about the frequency strings, please see `this link
    <https://pandas.pydata.org/pandas-docs/stable/user_guide/timeseries.html#offset-aliases>`__.

    Examples
    --------
    >>> pd.timedelta_range(start='1 day', periods=4)
    TimedeltaIndex(['1 days', '2 days', '3 days', '4 days'],
                   dtype='timedelta64[ns]', freq='D')

    The ``closed`` parameter specifies which endpoint is included.  The default
    behavior is to include both endpoints.

    >>> pd.timedelta_range(start='1 day', periods=4, closed='right')
    TimedeltaIndex(['2 days', '3 days', '4 days'],
                   dtype='timedelta64[ns]', freq='D')

    The ``freq`` parameter specifies the frequency of the TimedeltaIndex.
    Only fixed frequencies can be passed, non-fixed frequencies such as
    'M' (month end) will raise.

    >>> pd.timedelta_range(start='1 day', end='2 days', freq='6h')
    TimedeltaIndex(['1 days 00:00:00', '1 days 06:00:00', '1 days 12:00:00',
                    '1 days 18:00:00', '2 days 00:00:00'],
                   dtype='timedelta64[ns]', freq='6h')

    Specify ``start``, ``end``, and ``periods``; the frequency is generated
    automatically (linearly spaced).

    >>> pd.timedelta_range(start='1 day', end='5 days', periods=4)
    TimedeltaIndex(['1 days 00:00:00', '2 days 08:00:00', '3 days 16:00:00',
                    '5 days 00:00:00'],
                   dtype='timedelta64[ns]', freq=None)

    **Specify a unit**

    >>> pd.timedelta_range("1 Day", periods=3, freq="100000D", unit="s")
    TimedeltaIndex(['1 days', '100001 days', '200001 days'],
                   dtype='timedelta64[s]', freq='100000D')
    """
    if freq is None and com.any_none(periods, start, end):
        freq = "D"

    freq = to_offset(freq)
    tdarr = TimedeltaArray._generate_range(
        start, end, periods, freq, closed=closed, unit=unit
    )
    return TimedeltaIndex._simple_new(tdarr, name=name)
```
