## Supplementary software v0.2.1 for "Virtual control arms for paediatric myopia trials: external validation of axial-elongation models": indexing.py

```
from __future__ import annotations

from contextlib import suppress
import sys
from typing import (
    TYPE_CHECKING,
    Any,
    TypeVar,
    cast,
    final,
)
import warnings

import numpy as np

from pandas._config import (
    using_copy_on_write,
    warn_copy_on_write,
)

from pandas._libs.indexing import NDFrameIndexerBase
from pandas._libs.lib import item_from_zerodim
from pandas.compat import PYPY
from pandas.errors import (
    AbstractMethodError,
    ChainedAssignmentError,
    IndexingError,
    InvalidIndexError,
    LossySetitemError,
    _chained_assignment_msg,
    _chained_assignment_warning_msg,
    _check_cacher,
)
from pandas.util._decorators import doc
from pandas.util._exceptions import find_stack_level

from pandas.core.dtypes.cast import (
    can_hold_element,
    maybe_promote,
)
from pandas.core.dtypes.common import (
    is_array_like,
    is_bool_dtype,
    is_hashable,
    is_integer,
    is_iterator,
    is_list_like,
    is_numeric_dtype,
    is_object_dtype,
    is_scalar,
    is_sequence,
)
from pandas.core.dtypes.concat import concat_compat
from pandas.core.dtypes.dtypes import ExtensionDtype
from pandas.core.dtypes.generic import (
    ABCDataFrame,
    ABCSeries,
)
from pandas.core.dtypes.missing import (
    construct_1d_array_from_inferred_fill_value,
    infer_fill_value,
    is_valid_na_for_dtype,
    isna,
    na_value_for_dtype,
)

from pandas.core import algorithms as algos
import pandas.core.common as com
from pandas.core.construction import (
    array as pd_array,
    extract_array,
)
from pandas.core.indexers import (
    check_array_indexer,
    is_list_like_indexer,
    is_scalar_indexer,
    length_of_indexer,
)
from pandas.core.indexes.api import (
    Index,
    MultiIndex,
)

if TYPE_CHECKING:
    from collections.abc import (
        Hashable,
        Sequence,
    )

    from pandas._typing import (
        Axis,
        AxisInt,
        Self,
        npt,
    )

    from pandas import (
        DataFrame,
        Series,
    )

T = TypeVar("T")
# "null slice"
_NS = slice(None, None)
_one_ellipsis_message = "indexer may only contain one '...' entry"


# the public IndexSlicerMaker
class _IndexSlice:
    """
    Create an object to more easily perform multi-index slicing.

    See Also
    --------
    MultiIndex.remove_unused_levels : New MultiIndex with no unused levels.

    Notes
    -----
    See :ref:`Defined Levels <advanced.shown_levels>`
    for further info on slicing a MultiIndex.

    Examples
    --------
    >>> midx = pd.MultiIndex.from_product([['A0','A1'], ['B0','B1','B2','B3']])
    >>> columns = ['foo', 'bar']
    >>> dfmi = pd.DataFrame(np.arange(16).reshape((len(midx), len(columns))),
    ...                     index=midx, columns=columns)

    Using the default slice command:

    >>> dfmi.loc[(slice(None), slice('B0', 'B1')), :]
               foo  bar
        A0 B0    0    1
           B1    2    3
        A1 B0    8    9
           B1   10   11

    Using the IndexSlice class for a more intuitive command:

    >>> idx = pd.IndexSlice
    >>> dfmi.loc[idx[:, 'B0':'B1'], :]
               foo  bar
        A0 B0    0    1
           B1    2    3
        A1 B0    8    9
           B1   10   11
    """

    def __getitem__(self, arg):
        return arg


IndexSlice = _IndexSlice()


class IndexingMixin:
    """
    Mixin for adding .loc/.iloc/.at/.iat to Dataframes and Series.
    """

    @property
    def iloc(self) -> _iLocIndexer:
        """
        Purely integer-location based indexing for selection by position.

        .. deprecated:: 2.2.0

           Returning a tuple from a callable is deprecated.

        ``.iloc[]`` is primarily integer position based (from ``0`` to
        ``length-1`` of the axis), but may also be used with a boolean
        array.

        Allowed inputs are:

        - An integer, e.g. ``5``.
        - A list or array of integers, e.g. ``[4, 3, 0]``.
        - A slice object with ints, e.g. ``1:7``.
        - A boolean array.
        - A ``callable`` function with one argument (the calling Series or
          DataFrame) and that returns valid output for indexing (one of the above).
          This is useful in method chains, when you don't have a reference to the
          calling object, but would like to base your selection on
          some value.
        - A tuple of row and column indexes. The tuple elements consist of one of the
          above inputs, e.g. ``(0, 1)``.

        ``.iloc`` will raise ``IndexError`` if a requested indexer is
        out-of-bounds, except *slice* indexers which allow out-of-bounds
        indexing (this conforms with python/numpy *slice* semantics).

        See more at :ref:`Selection by Position <indexing.integer>`.

        See Also
        --------
        DataFrame.iat : Fast integer location scalar accessor.
        DataFrame.loc : Purely label-location based indexer for selection by label.
        Series.iloc : Purely integer-location based indexing for
                       selection by position.

        Examples
        --------
        >>> mydict = [{'a': 1, 'b': 2, 'c': 3, 'd': 4},
        ...           {'a': 100, 'b': 200, 'c': 300, 'd': 400},
        ...           {'a': 1000, 'b': 2000, 'c': 3000, 'd': 4000}]
        >>> df = pd.DataFrame(mydict)
        >>> df
              a     b     c     d
        0     1     2     3     4
        1   100   200   300   400
        2  1000  2000  3000  4000

        **Indexing just the rows**

        With a scalar integer.

        >>> type(df.iloc[0])
        <class 'pandas.core.series.Series'>
        >>> df.iloc[0]
        a    1
        b    2
        c    3
        d    4
        Name: 0, dtype: int64

        With a list of integers.

        >>> df.iloc[[0]]
           a  b  c  d
        0  1  2  3  4
        >>> type(df.iloc[[0]])
        <class 'pandas.core.frame.DataFrame'>

        >>> df.iloc[[0, 1]]
             a    b    c    d
        0    1    2    3    4
        1  100  200  300  400

        With a `slice` object.

        >>> df.iloc[:3]
              a     b     c     d
        0     1     2     3     4
        1   100   200   300   400
        2  1000  2000  3000  4000

        With a boolean mask the same length as the index.

        >>> df.iloc[[True, False, True]]
              a     b     c     d
        0     1     2     3     4
        2  1000  2000  3000  4000

        With a callable, useful in method chains. The `x` passed
        to the ``lambda`` is the DataFrame being sliced. This selects
        the rows whose index label even.

        >>> df.iloc[lambda x: x.index % 2 == 0]
              a     b     c     d
        0     1     2     3     4
        2  1000  2000  3000  4000

        **Indexing both axes**

        You can mix the indexer types for the index and columns. Use ``:`` to
        select the entire axis.

        With scalar integers.

        >>> df.iloc[0, 1]
        2

        With lists of integers.

        >>> df.iloc[[0, 2], [1, 3]]
              b     d
        0     2     4
        2  2000  4000

        With `slice` objects.

        >>> df.iloc[1:3, 0:3]
              a     b     c
        1   100   200   300
        2  1000  2000  3000

        With a boolean array whose length matches the columns.

        >>> df.iloc[:, [True, False, True, False]]
              a     c
        0     1     3
        1   100   300
        2  1000  3000

        With a callable function that expects the Series or DataFrame.

        >>> df.iloc[:, lambda df: [0, 2]]
              a     c
        0     1     3
        1   100   300
        2  1000  3000
        """
        return _iLocIndexer("iloc", self)

    @property
    def loc(self) -> _LocIndexer:
        """
        Access a group of rows and columns by label(s) or a boolean array.

        ``.loc[]`` is primarily label based, but may also be used with a
        boolean array.

        Allowed inputs are:

        - A single label, e.g. ``5`` or ``'a'``, (note that ``5`` is
          interpreted as a *label* of the index, and **never** as an
          integer position along the index).
        - A list or array of labels, e.g. ``['a', 'b', 'c']``.
        - A slice object with labels, e.g. ``'a':'f'``.

          .. warning:: Note that contrary to usual python slices, **both** the
              start and the stop are included

        - A boolean array of the same length as the axis being sliced,
          e.g. ``[True, False, True]``.
        - An alignable boolean Series. The index of the key will be aligned before
          masking.
        - An alignable Index. The Index of the returned selection will be the input.
        - A ``callable`` function with one argument (the calling Series or
          DataFrame) and that returns valid output for indexing (one of the above)

        See more at :ref:`Selection by Label <indexing.label>`.

        Raises
        ------
        KeyError
            If any items are not found.
        IndexingError
            If an indexed key is passed and its index is unalignable to the frame index.

        See Also
        --------
        DataFrame.at : Access a single value for a row/column label pair.
        DataFrame.iloc : Access group of rows and columns by integer position(s).
        DataFrame.xs : Returns a cross-section (row(s) or column(s)) from the
                       Series/DataFrame.
        Series.loc : Access group of values using labels.

        Examples
        --------
        **Getting values**

        >>> df = pd.DataFrame([[1, 2], [4, 5], [7, 8]],
        ...                   index=['cobra', 'viper', 'sidewinder'],
        ...                   columns=['max_speed', 'shield'])
        >>> df
                    max_speed  shield
        cobra               1       2
        viper               4       5
        sidewinder          7       8

        Single label. Note this returns the row as a Series.

        >>> df.loc['viper']
        max_speed    4
        shield       5
        Name: viper, dtype: int64

        List of labels. Note using ``[[]]`` returns a DataFrame.

        >>> df.loc[['viper', 'sidewinder']]
                    max_speed  shield
        viper               4       5
        sidewinder          7       8

        Single label for row and column

        >>> df.loc['cobra', 'shield']
        2

        Slice with labels for row and single label for column. As mentioned
        above, note that both the start and stop of the slice are included.

        >>> df.loc['cobra':'viper', 'max_speed']
        cobra    1
        viper    4
        Name: max_speed, dtype: int64

        Boolean list with the same length as the row axis

        >>> df.loc[[False, False, True]]
                    max_speed  shield
        sidewinder          7       8

        Alignable boolean Series:

        >>> df.loc[pd.Series([False, True, False],
        ...                  index=['viper', 'sidewinder', 'cobra'])]
                             max_speed  shield
        sidewinder          7       8

        Index (same behavior as ``df.reindex``)

        >>> df.loc[pd.Index(["cobra", "viper"], name="foo")]
               max_speed  shield
        foo
        cobra          1       2
        viper          4       5

        Conditional that returns a boolean Series

        >>> df.loc[df['shield'] > 6]
                    max_speed  shield
        sidewinder          7       8

        Conditional that returns a boolean Series with column labels specified

        >>> df.loc[df['shield'] > 6, ['max_speed']]
                    max_speed
        sidewinder          7

        Multiple conditional using ``&`` that returns a boolean Series

        >>> df.loc[(df['max_speed'] > 1) & (df['shield'] < 8)]
                    max_speed  shield
        viper          4       5

        Multiple conditional using ``|`` that returns a boolean Series

        >>> df.loc[(df['max_speed'] > 4) | (df['shield'] < 5)]
                    max_speed  shield
        cobra               1       2
        sidewinder          7       8

        Please ensure that each condition is wrapped in parentheses ``()``.
        See the :ref:`user guide<indexing.boolean>`
        for more details and explanations of Boolean indexing.

        .. note::
            If you find yourself using 3 or more conditionals in ``.loc[]``,
            consider using :ref:`advanced indexing<advanced.advanced_hierarchical>`.

            See below for using ``.loc[]`` on MultiIndex DataFrames.

        Callable that returns a boolean Series

        >>> df.loc[lambda df: df['shield'] == 8]
                    max_speed  shield
        sidewinder          7       8

        **Setting values**

        Set value for all items matching the list of labels

        >>> df.loc[['viper', 'sidewinder'], ['shield']] = 50
        >>> df
                    max_speed  shield
        cobra               1       2
        viper               4      50
        sidewinder          7      50

        Set value for an entire row

        >>> df.loc['cobra'] = 10
        >>> df
                    max_speed  shield
        cobra              10      10
        viper               4      50
        sidewinder          7      50

        Set value for an entire column

        >>> df.loc[:, 'max_speed'] = 30
        >>> df
                    max_speed  shield
        cobra              30      10
        viper              30      50
        sidewinder         30      50

        Set value for rows matching callable condition

        >>> df.loc[df['shield'] > 35] = 0
        >>> df
                    max_speed  shield
        cobra              30      10
        viper               0       0
        sidewinder          0       0

        Add value matching location

        >>> df.loc["viper", "shield"] += 5
        >>> df
                    max_speed  shield
        cobra              30      10
        viper               0       5
        sidewinder          0       0

        Setting using a ``Series`` or a ``DataFrame`` sets the values matching the
        index labels, not the index positions.

        >>> shuffled_df = df.loc[["viper", "cobra", "sidewinder"]]
        >>> df.loc[:] += shuffled_df
        >>> df
                    max_speed  shield
        cobra              60      20
        viper               0      10
        sidewinder          0       0

        **Getting values on a DataFrame with an index that has integer labels**

        Another example using integers for the index

        >>> df = pd.DataFrame([[1, 2], [4, 5], [7, 8]],
        ...                   index=[7, 8, 9], columns=['max_speed', 'shield'])
        >>> df
           max_speed  shield
        7          1       2
        8          4       5
        9          7       8

        Slice with integer labels for rows. As mentioned above, note that both
        the start and stop of the slice are included.

        >>> df.loc[7:9]
           max_speed  shield
        7          1       2
        8          4       5
        9          7       8

        **Getting values with a MultiIndex**

        A number of examples using a DataFrame with a MultiIndex

        >>> tuples = [
        ...     ('cobra', 'mark i'), ('cobra', 'mark ii'),
        ...     ('sidewinder', 'mark i'), ('sidewinder', 'mark ii'),
        ...     ('viper', 'mark ii'), ('viper', 'mark iii')
        ... ]
        >>> index = pd.MultiIndex.from_tuples(tuples)
        >>> values = [[12, 2], [0, 4], [10, 20],
        ...           [1, 4], [7, 1], [16, 36]]
        >>> df = pd.DataFrame(values, columns=['max_speed', 'shield'], index=index)
        >>> df
                             max_speed  shield
        cobra      mark i           12       2
                   mark ii           0       4
        sidewinder mark i           10      20
                   mark ii           1       4
        viper      mark ii           7       1
                   mark iii         16      36

        Single label. Note this returns a DataFrame with a single index.

        >>> df.loc['cobra']
                 max_speed  shield
        mark i          12       2
        mark ii          0       4

        Single index tuple. Note this returns a Series.

        >>> df.loc[('cobra', 'mark ii')]
        max_speed    0
        shield       4
        Name: (cobra, mark ii), dtype: int64

        Single label for row and column. Similar to passing in a tuple, this
        returns a Series.

        >>> df.loc['cobra', 'mark i']
        max_speed    12
        shield        2
        Name: (cobra, mark i), dtype: int64

        Single tuple. Note using ``[[]]`` returns a DataFrame.

        >>> df.loc[[('cobra', 'mark ii')]]
                       max_speed  shield
        cobra mark ii          0       4

        Single tuple for the index with a single label for the column

        >>> df.loc[('cobra', 'mark i'), 'shield']
        2

        Slice from index tuple to single label

        >>> df.loc[('cobra', 'mark i'):'viper']
                             max_speed  shield
        cobra      mark i           12       2
                   mark ii           0       4
        sidewinder mark i           10      20
                   mark ii           1       4
        viper      mark ii           7       1
                   mark iii         16      36

        Slice from index tuple to index tuple

        >>> df.loc[('cobra', 'mark i'):('viper', 'mark ii')]
                            max_speed  shield
        cobra      mark i          12       2
                   mark ii          0       4
        sidewinder mark i          10      20
                   mark ii          1       4
        viper      mark ii          7       1

        Please see the :ref:`user guide<advanced.advanced_hierarchical>`
        for more details and explanations of advanced indexing.
        """
        return _LocIndexer("loc", self)

    @property
    def at(self) -> _AtIndexer:
        """
        Access a single value for a row/column label pair.

        Similar to ``loc``, in that both provide label-based lookups. Use
        ``at`` if you only need to get or set a single value in a DataFrame
        or Series.

        Raises
        ------
        KeyError
            If getting a value and 'label' does not exist in a DataFrame or Series.

        ValueError
            If row/column label pair is not a tuple or if any label
            from the pair is not a scalar for DataFrame.
            If label is list-like (*excluding* NamedTuple) for Series.

        See Also
        --------
        DataFrame.at : Access a single value for a row/column pair by label.
        DataFrame.iat : Access a single value for a row/column pair by integer
            position.
        DataFrame.loc : Access a group of rows and columns by label(s).
        DataFrame.iloc : Access a group of rows and columns by integer
            position(s).
        Series.at : Access a single value by label.
        Series.iat : Access a single value by integer position.
        Series.loc : Access a group of rows by label(s).
        Series.iloc : Access a group of rows by integer position(s).

        Notes
        -----
        See :ref:`Fast scalar value getting and setting <indexing.basics.get_value>`
        for more details.

        Examples
        --------
        >>> df = pd.DataFrame([[0, 2, 3], [0, 4, 1], [10, 20, 30]],
        ...                   index=[4, 5, 6], columns=['A', 'B', 'C'])
        >>> df
            A   B   C
        4   0   2   3
        5   0   4   1
        6  10  20  30

        Get value at specified row/column pair

        >>> df.at[4, 'B']
        2

        Set value at specified row/column pair

        >>> df.at[4, 'B'] = 10
        >>> df.at[4, 'B']
        10

        Get value within a Series

        >>> df.loc[5].at['B']
        4
        """
        return _AtIndexer("at", self)

    @property
    def iat(self) -> _iAtIndexer:
        """
        Access a single value for a row/column pair by integer position.

        Similar to ``iloc``, in that both provide integer-based lookups. Use
        ``iat`` if you only need to get or set a single value in a DataFrame
        or Series.

        Raises
        ------
        IndexError
            When integer position is out of bounds.

        See Also
        --------
        DataFrame.at : Access a single value for a row/column label pair.
        DataFrame.loc : Access a group of rows and columns by label(s).
        DataFrame.iloc : Access a group of rows and columns by integer position(s).

        Examples
        --------
        >>> df = pd.DataFrame([[0, 2, 3], [0, 4, 1], [10, 20, 30]],
        ...                   columns=['A', 'B', 'C'])
        >>> df
            A   B   C
        0   0   2   3
        1   0   4   1
        2  10  20  30

        Get value at specified row/column pair

        >>> df.iat[1, 2]
        1

        Set value at specified row/column pair

        >>> df.iat[1, 2] = 10
        >>> df.iat[1, 2]
        10

        Get value within a series

        >>> df.loc[0].iat[1]
        2
        """
        return _iAtIndexer("iat", self)


class _LocationIndexer(NDFrameIndexerBase):
    _valid_types: str
    axis: AxisInt | None = None

    # sub-classes need to set _takeable
    _takeable: bool

    @final
    def __call__(self, axis: Axis | None = None) -> Self:
        # we need to return a copy of ourselves
        new_self = type(self)(self.name, self.obj)

        if axis is not None:
            axis_int_none = self.obj._get_axis_number(axis)
        else:
            axis_int_none = axis
        new_self.axis = axis_int_none
        return new_self

    def _get_setitem_indexer(self, key):
        """
        Convert a potentially-label-based key into a positional indexer.
        """
        if self.name == "loc":
            # always holds here bc iloc overrides _get_setitem_indexer
            self._ensure_listlike_indexer(key)

        if isinstance(key, tuple):
            for x in key:
                check_dict_or_set_indexers(x)

        if self.axis is not None:
            key = _tupleize_axis_indexer(self.ndim, self.axis, key)

        ax = self.obj._get_axis(0)

        if (
            isinstance(ax, MultiIndex)
            and self.name != "iloc"
            and is_hashable(key)
            and not isinstance(key, slice)
        ):
            with suppress(KeyError, InvalidIndexError):
                # TypeError e.g. passed a bool
                return ax.get_loc(key)

        if isinstance(key, tuple):
            with suppress(IndexingError):
                # suppress "Too many indexers"
                return self._convert_tuple(key)

        if isinstance(key, range):
            # GH#45479 test_loc_setitem_range_key
            key = list(key)

        return self._convert_to_indexer(key, axis=0)

    @final
    def _maybe_mask_setitem_value(self, indexer, value):
        """
        If we have obj.iloc[mask] = series_or_frame and series_or_frame has the
        same length as obj, we treat this as obj.iloc[mask] = series_or_frame[mask],
        similar to Series.__setitem__.

        Note this is only for loc, not iloc.
        """

        if (
            isinstance(indexer, tuple)
            and len(indexer) == 2
            and isinstance(value, (ABCSeries, ABCDataFrame))
        ):
            pi, icols = indexer
            ndim = value.ndim
            if com.is_bool_indexer(pi) and len(value) == len(pi):
                newkey = pi.nonzero()[0]

                if is_scalar_indexer(icols, self.ndim - 1) and ndim == 1:
                    # e.g. test_loc_setitem_boolean_mask_allfalse
                    # test_loc_setitem_ndframe_values_alignment
                    value = self.obj.iloc._align_series(indexer, value)
                    indexer = (newkey, icols)

                elif (
                    isinstance(icols, np.ndarray)
                    and icols.dtype.kind == "i"
                    and len(icols) == 1
                ):
                    if ndim == 1:
                        # We implicitly broadcast, though numpy does not, see
                        # github.com/pandas-dev/pandas/pull/45501#discussion_r789071825
                        # test_loc_setitem_ndframe_values_alignment
                        value = self.obj.iloc._align_series(indexer, value)
                        indexer = (newkey, icols)

                    elif ndim == 2 and value.shape[1] == 1:
                        # test_loc_setitem_ndframe_values_alignment
                        value = self.obj.iloc._align_frame(indexer, value)
                        indexer = (newkey, icols)
        elif com.is_bool_indexer(indexer):
            indexer = indexer.nonzero()[0]

        return indexer, value

    @final
    def _ensure_listlike_indexer(self, key, axis=None, value=None) -> None:
        """
        Ensure that a list-like of column labels are all present by adding them if
        they do not already exist.

        Parameters
        ----------
        key : list-like of column labels
            Target labels.
        axis : key axis if known
        """
        column_axis = 1

        # column only exists in 2-dimensional DataFrame
        if self.ndim != 2:
            return

        if isinstance(key, tuple) and len(key) > 1:
            # key may be a tuple if we are .loc
            # if length of key is > 1 set key to column part
            key = key[column_axis]
            axis = column_axis

        if (
            axis == column_axis
            and not isinstance(self.obj.columns, MultiIndex)
            and is_list_like_indexer(key)
            and not com.is_bool_indexer(key)
            and all(is_hashable(k) for k in key)
        ):
            # GH#38148
            keys = self.obj.columns.union(key, sort=False)
            diff = Index(key).difference(self.obj.columns, sort=False)

            if len(diff):
                # e.g. if we are doing df.loc[:, ["A", "B"]] = 7 and "B"
                #  is a new column, add the new columns with dtype=np.void
                #  so that later when we go through setitem_single_column
                #  we will use isetitem. Without this, the reindex_axis
                #  below would create float64 columns in this example, which
                #  would successfully hold 7, so we would end up with the wrong
                #  dtype.
                indexer = np.arange(len(keys), dtype=np.intp)
                indexer[len(self.obj.columns) :] = -1
                new_mgr = self.obj._mgr.reindex_indexer(
                    keys, indexer=indexer, axis=0, only_slice=True, use_na_proxy=True
                )
                self.obj._mgr = new_mgr
                return

            self.obj._mgr = self.obj._mgr.reindex_axis(keys, axis=0, only_slice=True)

    @final
    def __setitem__(self, key, value) -> None:
        if not PYPY and using_copy_on_write():
            if sys.getrefcount(self.obj) <= 2:
                warnings.warn(
                    _chained_assignment_msg, ChainedAssignmentError, stacklevel=2
                )
        elif not PYPY and not using_copy_on_write():
            ctr = sys.getrefcount(self.obj)
            ref_count = 2
            if not warn_copy_on_write() and _check_cacher(self.obj):
                # see https://github.com/pandas-dev/pandas/pull/56060#discussion_r1399245221
                ref_count += 1
            if ctr <= ref_count:
                warnings.warn(
                    _chained_assignment_warning_msg, FutureWarning, stacklevel=2
                )

        check_dict_or_set_indexers(key)
        if isinstance(key, tuple):
            key = tuple(list(x) if is_iterator(x) else x for x in key)
            key = tuple(com.apply_if_callable(x, self.obj) for x in key)
        else:
            maybe_callable = com.apply_if_callable(key, self.obj)
            key = self._check_deprecated_callable_usage(key, maybe_callable)
        indexer = self._get_setitem_indexer(key)
        self._has_valid_setitem_indexer(key)

        iloc = self if self.name == "iloc" else self.obj.iloc
        iloc._setitem_with_indexer(indexer, value, self.name)

    def _validate_key(self, key, axis: AxisInt):
        """
        Ensure that key is valid for current indexer.

        Parameters
        ----------
        key : scalar, slice or list-like
            Key requested.
        axis : int
            Dimension on which the indexing is being made.

        Raises
        ------
        TypeError
            If the key (or some element of it) has wrong type.
        IndexError
            If the key (or some element of it) is out of bounds.
        KeyError
            If the key was not found.
        """
        raise AbstractMethodError(self)

    @final
    def _expand_ellipsis(self, tup: tuple) -> tuple:
        """
        If a tuple key includes an Ellipsis, replace it with an appropriate
        number of null slices.
        """
        if any(x is Ellipsis for x in tup):
            if tup.count(Ellipsis) > 1:
                raise IndexingError(_one_ellipsis_message)

            if len(tup) == self.ndim:
                # It is unambiguous what axis this Ellipsis is indexing,
                #  treat as a single null slice.
                i = tup.index(Ellipsis)
                # FIXME: this assumes only one Ellipsis
                new_key = tup[:i] + (_NS,) + tup[i + 1 :]
                return new_key

            # TODO: other cases?  only one test gets here, and that is covered
            #  by _validate_key_length
        return tup

    @final
    def _validate_tuple_indexer(self, key: tuple) -> tuple:
        """
        Check the key for valid keys across my indexer.
        """
        key = self._validate_key_length(key)
        key = self._expand_ellipsis(key)
        for i, k in enumerate(key):
            try:
                self._validate_key(k, i)
            except ValueError as err:
                raise ValueError(
                    "Location based indexing can only have "
                    f"[{self._valid_types}] types"
                ) from err
        return key

    @final
    def _is_nested_tuple_indexer(self, tup: tuple) -> bool:
        """
        Returns
        -------
        bool
        """
        if any(isinstance(ax, MultiIndex) for ax in self.obj.axes):
            return any(is_nested_tuple(tup, ax) for ax in self.obj.axes)
        return False

    @final
    def _convert_tuple(self, key: tuple) -> tuple:
        # Note: we assume _tupleize_axis_indexer has been called, if necessary.
        self._validate_key_length(key)
        keyidx = [self._convert_to_indexer(k, axis=i) for i, k in enumerate(key)]
        return tuple(keyidx)

    @final
    def _validate_key_length(self, key: tuple) -> tuple:
        if len(key) > self.ndim:
            if key[0] is Ellipsis:
                # e.g. Series.iloc[..., 3] reduces to just Series.iloc[3]
                key = key[1:]
                if Ellipsis in key:
                    raise IndexingError(_one_ellipsis_message)
                return self._validate_key_length(key)
            raise IndexingError("Too many indexers")
        return key

    @final
    def _getitem_tuple_same_dim(self, tup: tuple):
        """
        Index with indexers that should return an object of the same dimension
        as self.obj.

        This is only called after a failed call to _getitem_lowerdim.
        """
        retval = self.obj
        # Selecting columns before rows is significantly faster
        start_val = (self.ndim - len(tup)) + 1
        for i, key in enumerate(reversed(tup)):
            i = self.ndim - i - start_val
            if com.is_null_slice(key):
                continue

            retval = getattr(retval, self.name)._getitem_axis(key, axis=i)
            # We should never have retval.ndim < self.ndim, as that should
            #  be handled by the _getitem_lowerdim call above.
            assert retval.ndim == self.ndim

        if retval is self.obj:
            # if all axes were a null slice (`df.loc[:, :]`), ensure we still
            # return a new object (https://github.com/pandas-dev/pandas/pull/49469)
            retval = retval.copy(deep=False)

        return retval

    @final
    def _getitem_lowerdim(self, tup: tuple):
        # we can directly get the axis result since the axis is specified
        if self.axis is not None:
            axis = self.obj._get_axis_number(self.axis)
            return self._getitem_axis(tup, axis=axis)

        # we may have a nested tuples indexer here
        if self._is_nested_tuple_indexer(tup):
            return self._getitem_nested_tuple(tup)

        # we maybe be using a tuple to represent multiple dimensions here
        ax0 = self.obj._get_axis(0)
        # ...but iloc should handle the tuple as simple integer-location
        # instead of checking it as multiindex representation (GH 13797)
        if (
            isinstance(ax0, MultiIndex)
            and self.name != "iloc"
            and not any(isinstance(x, slice) for x in tup)
        ):
            # Note: in all extant test cases, replacing the slice condition with
            #  `all(is_hashable(x) or com.is_null_slice(x) for x in tup)`
            #  is equivalent.
            #  (see the other place where we call _handle_lowerdim_multi_index_axis0)
            with suppress(IndexingError):
                return cast(_LocIndexer, self)._handle_lowerdim_multi_index_axis0(tup)

        tup = self._validate_key_length(tup)

        for i, key in enumerate(tup):
            if is_label_like(key):
                # We don't need to check for tuples here because those are
                #  caught by the _is_nested_tuple_indexer check above.
                section = self._getitem_axis(key, axis=i)

                # We should never have a scalar section here, because
                #  _getitem_lowerdim is only called after a check for
                #  is_scalar_access, which that would be.
                if section.ndim == self.ndim:
                    # we're in the middle of slicing through a MultiIndex
                    # revise the key wrt to `section` by inserting an _NS
                    new_key = tup[:i] + (_NS,) + tup[i + 1 :]

                else:
                    # Note: the section.ndim == self.ndim check above
                    #  rules out having DataFrame here, so we dont need to worry
                    #  about transposing.
                    new_key = tup[:i] + tup[i + 1 :]

                    if len(new_key) == 1:
                        new_key = new_key[0]

                # Slices should return views, but calling iloc/loc with a null
                # slice returns a new object.
                if com.is_null_slice(new_key):
                    return section
                # This is an elided recursive call to iloc/loc
                return getattr(section, self.name)[new_key]

        raise IndexingError("not applicable")

    @final
    def _getitem_nested_tuple(self, tup: tuple):
        # we have a nested tuple so have at least 1 multi-index level
        # we should be able to match up the dimensionality here

        def _contains_slice(x: object) -> bool:
            # Check if object is a slice or a tuple containing a slice
            if isinstance(x, tuple):
                return any(isinstance(v, slice) for v in x)
            elif isinstance(x, slice):
                return True
            return False

        for key in tup:
            check_dict_or_set_indexers(key)

        # we have too many indexers for our dim, but have at least 1
        # multi-index dimension, try to see if we have something like
        # a tuple passed to a series with a multi-index
        if len(tup) > self.ndim:
            if self.name != "loc":
                # This should never be reached, but let's be explicit about it
                raise ValueError("Too many indices")  # pragma: no cover
            if all(
                (is_hashable(x) and not _contains_slice(x)) or com.is_null_slice(x)
                for x in tup
            ):
                # GH#10521 Series should reduce MultiIndex dimensions instead of
                #  DataFrame, IndexingError is not raised when slice(None,None,None)
                #  with one row.
                with suppress(IndexingError):
                    return cast(_LocIndexer, self)._handle_lowerdim_multi_index_axis0(
                        tup
                    )
            elif isinstance(self.obj, ABCSeries) and any(
                isinstance(k, tuple) for k in tup
            ):
                # GH#35349 Raise if tuple in tuple for series
                # Do this after the all-hashable-or-null-slice check so that
                #  we are only getting non-hashable tuples, in particular ones
                #  that themselves contain a slice entry
                # See test_loc_series_getitem_too_many_dimensions
                raise IndexingError("Too many indexers")

            # this is a series with a multi-index specified a tuple of
            # selectors
            axis = self.axis or 0
            return self._getitem_axis(tup, axis=axis)

        # handle the multi-axis by taking sections and reducing
        # this is iterative
        obj = self.obj
        # GH#41369 Loop in reverse order ensures indexing along columns before rows
        # which selects only necessary blocks which avoids dtype conversion if possible
        axis = len(tup) - 1
        for key in tup[::-1]:
            if com.is_null_slice(key):
                axis -= 1
                continue

            obj = getattr(obj, self.name)._getitem_axis(key, axis=axis)
            axis -= 1

            # if we have a scalar, we are done
            if is_scalar(obj) or not hasattr(obj, "ndim"):
                break

        return obj

    def _convert_to_indexer(self, key, axis: AxisInt):
        raise AbstractMethodError(self)

    def _check_deprecated_callable_usage(self, key: Any, maybe_callable: T) -> T:
        # GH53533
        if self.name == "iloc" and callable(key) and isinstance(maybe_callable, tuple):
            warnings.warn(
                "Returning a tuple from a callable with iloc "
                "is deprecated and will be removed in a future version",
                FutureWarning,
                stacklevel=find_stack_level(),
            )
        return maybe_callable

    @final
    def __getitem__(self, key):
        check_dict_or_set_indexers(key)
        if type(key) is tuple:
            key = tuple(list(x) if is_iterator(x) else x for x in key)
            key = tuple(com.apply_if_callable(x, self.obj) for x in key)
            if self._is_scalar_access(key):
                return self.obj._get_value(*key, takeable=self._takeable)
            return self._getitem_tuple(key)
        else:
            # we by definition only have the 0th axis
            axis = self.axis or 0

            maybe_callable = com.apply_if_callable(key, self.obj)
            maybe_callable = self._check_deprecated_callable_usage(key, maybe_callable)
            return self._getitem_axis(maybe_callable, axis=axis)

    def _is_scalar_access(self, key: tuple):
        raise NotImplementedError()

    def _getitem_tuple(self, tup: tuple):
        raise AbstractMethodError(self)

    def _getitem_axis(self, key, axis: AxisInt):
        raise NotImplementedError()

    def _has_valid_setitem_indexer(self, indexer) -> bool:
        raise AbstractMethodError(self)

    @final
    def _getbool_axis(self, key, axis: AxisInt):
        # caller is responsible for ensuring non-None axis
        labels = self.obj._get_axis(axis)
        key = check_bool_indexer(labels, key)
        inds = key.nonzero()[0]
        return self.obj._take_with_is_copy(inds, axis=axis)


@doc(IndexingMixin.loc)
class _LocIndexer(_LocationIndexer):
    _takeable: bool = False
    _valid_types = (
        "labels (MUST BE IN THE INDEX), slices of labels (BOTH "
        "endpoints included! Can be slices of integers if the "
        "index is integers), listlike of labels, boolean"
    )

    # -------------------------------------------------------------------
    # Key Checks

    @doc(_LocationIndexer._validate_key)
    def _validate_key(self, key, axis: Axis):
        # valid for a collection of labels (we check their presence later)
        # slice of labels (where start-end in labels)
        # slice of integers (only if in the labels)
        # boolean not in slice and with boolean index
        ax = self.obj._get_axis(axis)
        if isinstance(key, bool) and not (
            is_bool_dtype(ax.dtype)
            or ax.dtype.name == "boolean"
            or isinstance(ax, MultiIndex)
            and is_bool_dtype(ax.get_level_values(0).dtype)
        ):
            raise KeyError(
                f"{key}: boolean label can not be used without a boolean index"
            )

        if isinstance(key, slice) and (
            isinstance(key.start, bool) or isinstance(key.stop, bool)
        ):
            raise TypeError(f"{key}: boolean values can not be used in a slice")

    def _has_valid_setitem_indexer(self, indexer) -> bool:
        return True

    def _is_scalar_access(self, key: tuple) -> bool:
        """
        Returns
        -------
        bool
        """
        # this is a shortcut accessor to both .loc and .iloc
        # that provide the equivalent access of .at and .iat
        # a) avoid getting things via sections and (to minimize dtype changes)
        # b) provide a performant path
        if len(key) != self.ndim:
            return False

        for i, k in enumerate(key):
            if not is_scalar(k):
                return False

            ax = self.obj.axes[i]
            if isinstance(ax, MultiIndex):
                return False

            if isinstance(k, str) and ax._supports_partial_string_indexing:
                # partial string indexing, df.loc['2000', 'A']
                # should not be considered scalar
                return False

            if not ax._index_as_unique:
                return False

        return True

    # -------------------------------------------------------------------
    # MultiIndex Handling

    def _multi_take_opportunity(self, tup: tuple) -> bool:
        """
        Check whether there is the possibility to use ``_multi_take``.

        Currently the limit is that all axes being indexed, must be indexed with
        list-likes.

        Parameters
        ----------
        tup : tuple
            Tuple of indexers, one per axis.

        Returns
        -------
        bool
            Whether the current indexing,
            can be passed through `_multi_take`.
        """
        if not all(is_list_like_indexer(x) for x in tup):
            return False

        # just too complicated
        return not any(com.is_bool_indexer(x) for x in tup)

    def _multi_take(self, tup: tuple):
        """
        Create the indexers for the passed tuple of keys, and
        executes the take operation. This allows the take operation to be
        executed all at once, rather than once for each dimension.
        Improving efficiency.

        Parameters
        ----------
        tup : tuple
            Tuple of indexers, one per axis.

        Returns
        -------
        values: same type as the object being indexed
        """
        # GH 836
        d = {
            axis: self._get_listlike_indexer(key, axis)
            for (key, axis) in zip(tup, self.obj._AXIS_ORDERS)
        }
        return self.obj._reindex_with_indexers(d, copy=True, allow_dups=True)

    # -------------------------------------------------------------------

    def _getitem_iterable(self, key, axis: AxisInt):
        """
        Index current object with an iterable collection of keys.

        Parameters
        ----------
        key : iterable
            Targeted labels.
        axis : int
            Dimension on which the indexing is being made.

        Raises
        ------
        KeyError
            If no key was found. Will change in the future to raise if not all
            keys were found.

        Returns
        -------
        scalar, DataFrame, or Series: indexed value(s).
        """
        # we assume that not com.is_bool_indexer(key), as that is
        #  handled before we get here.
        self._validate_key(key, axis)

        # A collection of keys
        keyarr, indexer = self._get_listlike_indexer(key, axis)
        return self.obj._reindex_with_indexers(
            {axis: [keyarr, indexer]}, copy=True, allow_dups=True
        )

    def _getitem_tuple(self, tup: tuple):
        with suppress(IndexingError):
            tup = self._expand_ellipsis(tup)
            return self._getitem_lowerdim(tup)

        # no multi-index, so validate all of the indexers
        tup = self._validate_tuple_indexer(tup)

        # ugly hack for GH #836
        if self._multi_take_opportunity(tup):
            return self._multi_take(tup)

        return self._getitem_tuple_same_dim(tup)

    def _get_label(self, label, axis: AxisInt):
        # GH#5567 this will fail if the label is not present in the axis.
        return self.obj.xs(label, axis=axis)

    def _handle_lowerdim_multi_index_axis0(self, tup: tuple):
        # we have an axis0 multi-index, handle or raise
        axis = self.axis or 0
        try:
            # fast path for series or for tup devoid of slices
            return self._get_label(tup, axis=axis)

        except KeyError as ek:
            # raise KeyError if number of indexers match
            # else IndexingError will be raised
            if self.ndim < len(tup) <= self.obj.index.nlevels:
                raise ek
            raise IndexingError("No label returned") from ek

    def _getitem_axis(self, key, axis: AxisInt):
        key = item_from_zerodim(key)
        if is_iterator(key):
            key = list(key)
        if key is Ellipsis:
            key = slice(None)

        labels = self.obj._get_axis(axis)

        if isinstance(key, tuple) and isinstance(labels, MultiIndex):
            key = tuple(key)

        if isinstance(key, slice):
            self._validate_key(key, axis)
            return self._get_slice_axis(key, axis=axis)
        elif com.is_bool_indexer(key):
            return self._getbool_axis(key, axis=axis)
        elif is_list_like_indexer(key):
            # an iterable multi-selection
            if not (isinstance(key, tuple) and isinstance(labels, MultiIndex)):
                if hasattr(key, "ndim") and key.ndim > 1:
                    raise ValueError("Cannot index with multidimensional key")

                return self._getitem_iterable(key, axis=axis)

            # nested tuple slicing
            if is_nested_tuple(key, labels):
                locs = labels.get_locs(key)
                indexer: list[slice | npt.NDArray[np.intp]] = [slice(None)] * self.ndim
                indexer[axis] = locs
                return self.obj.iloc[tuple(indexer)]

        # fall thru to straight lookup
        self._validate_key(key, axis)
        return self._get_label(key, axis=axis)

    def _get_slice_axis(self, slice_obj: slice, axis: AxisInt):
        """
        This is pretty simple as we just have to deal with labels.
        """
        # caller is responsible for ensuring non-None axis
        obj = self.obj
        if not need_slice(slice_obj):
            return obj.copy(deep=False)

        labels = obj._get_axis(axis)
        indexer = labels.slice_indexer(slice_obj.start, slice_obj.stop, slice_obj.step)

        if isinstance(indexer, slice):
            return self.obj._slice(indexer, axis=axis)
        else:
            # DatetimeIndex overrides Index.slice_indexer and may
            #  return a DatetimeIndex instead of a slice object.
            return self.obj.take(indexer, axis=axis)

    def _convert_to_indexer(self, key, axis: AxisInt):
        """
        Convert indexing key into something we can use to do actual fancy
        indexing on a ndarray.

        Examples
        ix[:5] -> slice(0, 5)
        ix[[1,2,3]] -> [1,2,3]
        ix[['foo', 'bar', 'baz']] -> [i, j, k] (indices of foo, bar, baz)

        Going by Zen of Python?
        'In the face of ambiguity, refuse the temptation to guess.'
        raise AmbiguousIndexError with integer labels?
        - No, prefer label-based indexing
        """
        labels = self.obj._get_axis(axis)

        if isinstance(key, slice):
            return labels._convert_slice_indexer(key, kind="loc")

        if (
            isinstance(key, tuple)
            and not isinstance(labels, MultiIndex)
            and self.ndim < 2
            and len(key) > 1
        ):
            raise IndexingError("Too many indexers")

        # Slices are not valid keys passed in by the user,
        # even though they are hashable in Python 3.12
        contains_slice = False
        if isinstance(key, tuple):
            contains_slice = any(isinstance(v, slice) for v in key)

        if is_scalar(key) or (
            isinstance(labels, MultiIndex) and is_hashable(key) and not contains_slice
        ):
            # Otherwise get_loc will raise InvalidIndexError

            # if we are a label return me
            try:
                return labels.get_loc(key)
            except LookupError:
                if isinstance(key, tuple) and isinstance(labels, MultiIndex):
                    if len(key) == labels.nlevels:
                        return {"key": key}
                    raise
            except InvalidIndexError:
                # GH35015, using datetime as column indices raises exception
                if not isinstance(labels, MultiIndex):
                    raise
            except ValueError:
                if not is_integer(key):
                    raise
                return {"key": key}

        if is_nested_tuple(key, labels):
            if self.ndim == 1 and any(isinstance(k, tuple) for k in key):
                # GH#35349 Raise if tuple in tuple for series
                raise IndexingError("Too many indexers")
            return labels.get_locs(key)

        elif is_list_like_indexer(key):
            if is_iterator(key):
                key = list(key)

            if com.is_bool_indexer(key):
                key = check_bool_indexer(labels, key)
                return key
            else:
                return self._get_listlike_indexer(key, axis)[1]
        else:
            try:
                return labels.get_loc(key)
            except LookupError:
                # allow a not found key only if we are a setter
                if not is_list_like_indexer(key):
                    return {"key": key}
                raise

    def _get_listlike_indexer(self, key, axis: AxisInt):
        """
        Transform a list-like of keys into a new index and an indexer.

        Parameters
        ----------
        key : list-like
            Targeted labels.
        axis:  int
            Dimension on which the indexing is being made.

        Raises
        ------
        KeyError
            If at least one key was requested but none was found.

        Returns
        -------
        keyarr: Index
            New index (coinciding with 'key' if the axis is unique).
        values : array-like
            Indexer for the return object, -1 denotes keys not found.
        """
        ax = self.obj._get_axis(axis)
        axis_name = self.obj._get_axis_name(axis)

        keyarr, indexer = ax._get_indexer_strict(key, axis_name)

        return keyarr, indexer


@doc(IndexingMixin.iloc)
class _iLocIndexer(_LocationIndexer):
    _valid_types = (
        "integer, integer slice (START point is INCLUDED, END "
        "point is EXCLUDED), listlike of integers, boolean array"
    )
    _takeable = True

    # -------------------------------------------------------------------
    # Key Checks

    def _validate_key(self, key, axis: AxisInt):
        if com.is_bool_indexer(key):
            if hasattr(key, "index") and isinstance(key.index, Index):
                if key.index.inferred_type == "integer":
                    raise NotImplementedError(
                        "iLocation based boolean "
                        "indexing on an integer type "
                        "is not available"
                    )
                raise ValueError(
                    "iLocation based boolean indexing cannot use "
                    "an indexable as a mask"
                )
            return

        if isinstance(key, slice):
            return
        elif is_integer(key):
            self._validate_integer(key, axis)
        elif isinstance(key, tuple):
            # a tuple should already have been caught by this point
            # so don't treat a tuple as a valid indexer
            raise IndexingError("Too many indexers")
        elif is_list_like_indexer(key):
            if isinstance(key, ABCSeries):
                arr = key._values
            elif is_array_like(key):
                arr = key
            else:
                arr = np.array(key)
            len_axis = len(self.obj._get_axis(axis))

            # check that the key has a numeric dtype
            if not is_numeric_dtype(arr.dtype):
                raise IndexError(f".iloc requires numeric indexers, got {arr}")

            # check that the key does not exceed the maximum size of the index
            if len(arr) and (arr.max() >= len_axis or arr.min() < -len_axis):
                raise IndexError("positional indexers are out-of-bounds")
        else:
            raise ValueError(f"Can only index by location with a [{self._valid_types}]")

    def _has_valid_setitem_indexer(self, indexer) -> bool:
        """
        Validate that a positional indexer cannot enlarge its target
        will raise if needed, does not modify the indexer externally.

        Returns
        -------
        bool
        """
        if isinstance(indexer, dict):
            raise IndexError("iloc cannot enlarge its target object")

        if isinstance(indexer, ABCDataFrame):
            raise TypeError(
                "DataFrame indexer for .iloc is not supported. "
                "Consider using .loc with a DataFrame indexer for automatic alignment.",
            )

        if not isinstance(indexer, tuple):
            indexer = _tuplify(self.ndim, indexer)

        for ax, i in zip(self.obj.axes, indexer):
            if isinstance(i, slice):
                # should check the stop slice?
                pass
            elif is_list_like_indexer(i):
                # should check the elements?
                pass
            elif is_integer(i):
                if i >= len(ax):
                    raise IndexError("iloc cannot enlarge its target object")
            elif isinstance(i, dict):
                raise IndexError("iloc cannot enlarge its target object")

        return True

    def _is_scalar_access(self, key: tuple) -> bool:
        """
        Returns
        -------
        bool
        """
        # this is a shortcut accessor to both .loc and .iloc
        # that provide the equivalent access of .at and .iat
        # a) avoid getting things via sections and (to minimize dtype changes)
        # b) provide a performant path
        if len(key) != self.ndim:
            return False

        return all(is_integer(k) for k in key)

    def _validate_integer(self, key: int | np.integer, axis: AxisInt) -> None:
        """
        Check that 'key' is a valid position in the desired axis.

        Parameters
        ----------
        key : int
            Requested position.
        axis : int
            Desired axis.

        Raises
        ------
        IndexError
            If 'key' is not a valid position in axis 'axis'.
        """
        len_axis = len(self.obj._get_axis(axis))
        if key >= len_axis or key < -len_axis:
            raise IndexError("single positional indexer is out-of-bounds")

    # -------------------------------------------------------------------

    def _getitem_tuple(self, tup: tuple):
        tup = self._validate_tuple_indexer(tup)
        with suppress(IndexingError):
            return self._getitem_lowerdim(tup)

        return self._getitem_tuple_same_dim(tup)

    def _get_list_axis(self, key, axis: AxisInt):
        """
        Return Series values by list or array of integers.

        Parameters
        ----------
        key : list-like positional indexer
        axis : int

        Returns
        -------
        Series object

        Notes
        -----
        `axis` can only be zero.
        """
        try:
            return self.obj._take_with_is_copy(key, axis=axis)
        except IndexError as err:
            # re-raise with different error message, e.g. test_getitem_ndarray_3d
            raise IndexError("positional indexers are out-of-bounds") from err

    def _getitem_axis(self, key, axis: AxisInt):
        if key is Ellipsis:
            key = slice(None)
        elif isinstance(key, ABCDataFrame):
            raise IndexError(
                "DataFrame indexer is not allowed for .iloc\n"
                "Consider using .loc for automatic alignment."
            )

        if isinstance(key, slice):
            return self._get_slice_axis(key, axis=axis)

        if is_iterator(key):
            key = list(key)

        if isinstance(key, list):
            key = np.asarray(key)

        if com.is_bool_indexer(key):
            self._validate_key(key, axis)
            return self._getbool_axis(key, axis=axis)

        # a list of integers
        elif is_list_like_indexer(key):
            return self._get_list_axis(key, axis=axis)

        # a single integer
        else:
            key = item_from_zerodim(key)
            if not is_integer(key):
                raise TypeError("Cannot index by location index with a non-integer key")

            # validate the location
            self._validate_integer(key, axis)

            return self.obj._ixs(key, axis=axis)

    def _get_slice_axis(self, slice_obj: slice, axis: AxisInt):
        # caller is responsible for ensuring non-None axis
        obj = self.obj

        if not need_slice(slice_obj):
            return obj.copy(deep=False)

        labels = obj._get_axis(axis)
        labels._validate_positional_slice(slice_obj)
        return self.obj._slice(slice_obj, axis=axis)

    def _convert_to_indexer(self, key, axis: AxisInt):
        """
        Much simpler as we only have to deal with our valid types.
        """
        return key

    def _get_setitem_indexer(self, key):
        # GH#32257 Fall through to let numpy do validation
        if is_iterator(key):
            key = list(key)

        if self.axis is not None:
            key = _tupleize_axis_indexer(self.ndim, self.axis, key)

        return key

    # -------------------------------------------------------------------

    def _setitem_with_indexer(self, indexer, value, name: str = "iloc"):
        """
        _setitem_with_indexer is for setting values on a Series/DataFrame
        using positional indexers.

        If the relevant keys are not present, the Series/DataFrame may be
        expanded.

        This method is currently broken when dealing with non-unique Indexes,
        since it goes from positional indexers back to labels when calling
        BlockManager methods, see GH#12991, GH#22046, GH#15686.
        """
        info_axis = self.obj._info_axis_number

        # maybe partial set
        take_split_path = not self.obj._mgr.is_single_block

        if not take_split_path and isinstance(value, ABCDataFrame):
            # Avoid cast of values
            take_split_path = not value._mgr.is_single_block

        # if there is only one block/type, still have to take split path
        # unless the block is one-dimensional or it can hold the value
        if not take_split_path and len(self.obj._mgr.arrays) and self.ndim > 1:
            # in case of dict, keys are indices
            val = list(value.values()) if isinstance(value, dict) else value
            arr = self.obj._mgr.arrays[0]
            take_split_path = not can_hold_element(
                arr, extract_array(val, extract_numpy=True)
            )

        # if we have any multi-indexes that have non-trivial slices
        # (not null slices) then we must take the split path, xref
        # GH 10360, GH 27841
        if isinstance(indexer, tuple) and len(indexer) == len(self.obj.axes):
            for i, ax in zip(indexer, self.obj.axes):
                if isinstance(ax, MultiIndex) and not (
                    is_integer(i) or com.is_null_slice(i)
                ):
                    take_split_path = True
                    break

        if isinstance(indexer, tuple):
            nindexer = []
            for i, idx in enumerate(indexer):
                if isinstance(idx, dict):
                    # reindex the axis to the new value
                    # and set inplace
                    key, _ = convert_missing_indexer(idx)

                    # if this is the items axes, then take the main missing
                    # path first
                    # this correctly sets the dtype and avoids cache issues
                    # essentially this separates out the block that is needed
                    # to possibly be modified
                    if self.ndim > 1 and i == info_axis:
                        # add the new item, and set the value
                        # must have all defined axes if we have a scalar
                        # or a list-like on the non-info axes if we have a
                        # list-like
                        if not len(self.obj):
                            if not is_list_like_indexer(value):
                                raise ValueError(
                                    "cannot set a frame with no "
                                    "defined index and a scalar"
                                )
                            self.obj[key] = value
                            return

                        # add a new item with the dtype setup
                        if com.is_null_slice(indexer[0]):
                            # We are setting an entire column
                            self.obj[key] = value
                            return
                        elif is_array_like(value):
                            # GH#42099
                            arr = extract_array(value, extract_numpy=True)
                            taker = -1 * np.ones(len(self.obj), dtype=np.intp)
                            empty_value = algos.take_nd(arr, taker)
                            if not isinstance(value, ABCSeries):
                                # if not Series (in which case we need to align),
                                #  we can short-circuit
                                if (
                                    isinstance(arr, np.ndarray)
                                    and arr.ndim == 1
                                    and len(arr) == 1
                                ):
                                    # NumPy 1.25 deprecation: https://github.com/numpy/numpy/pull/10615
                                    arr = arr[0, ...]
                                empty_value[indexer[0]] = arr
                                self.obj[key] = empty_value
                                return

                            self.obj[key] = empty_value
                        elif not is_list_like(value):
                            self.obj[key] = construct_1d_array_from_inferred_fill_value(
                                value, len(self.obj)
                            )
                        else:
                            # FIXME: GH#42099#issuecomment-864326014
                            self.obj[key] = infer_fill_value(value)

                        new_indexer = convert_from_missing_indexer_tuple(
                            indexer, self.obj.axes
                        )
                        self._setitem_with_indexer(new_indexer, value, name)

                        return

                    # reindex the axis
                    # make sure to clear the cache because we are
                    # just replacing the block manager here
                    # so the object is the same
                    index = self.obj._get_axis(i)
                    with warnings.catch_warnings():
                        # TODO: re-issue this with setitem-specific message?
                        warnings.filterwarnings(
                            "ignore",
                            "The behavior of Index.insert with object-dtype "
                            "is deprecated",
                            category=FutureWarning,
                        )
                        labels = index.insert(len(index), key)

                    # We are expanding the Series/DataFrame values to match
                    #  the length of thenew index `labels`.  GH#40096 ensure
                    #  this is valid even if the index has duplicates.
                    taker = np.arange(len(index) + 1, dtype=np.intp)
                    taker[-1] = -1
                    reindexers = {i: (labels, taker)}
                    new_obj = self.obj._reindex_with_indexers(
                        reindexers, allow_dups=True
                    )
                    self.obj._mgr = new_obj._mgr
                    self.obj._maybe_update_cacher(clear=True)
                    self.obj._is_copy = None

                    nindexer.append(labels.get_loc(key))

                else:
                    nindexer.append(idx)

            indexer = tuple(nindexer)
        else:
            indexer, missing = convert_missing_indexer(indexer)

            if missing:
                self._setitem_with_indexer_missing(indexer, value)
                return

        if name == "loc":
            # must come after setting of missing
            indexer, value = self._maybe_mask_setitem_value(indexer, value)

        # align and set the values
        if take_split_path:
            # We have to operate column-wise
            self._setitem_with_indexer_split_path(indexer, value, name)
        else:
            self._setitem_single_block(indexer, value, name)

    def _setitem_with_indexer_split_path(self, indexer, value, name: str):
        """
        Setitem column-wise.
        """
        # Above we only set take_split_path to True for 2D cases
        assert self.ndim == 2

        if not isinstance(indexer, tuple):
            indexer = _tuplify(self.ndim, indexer)
        if len(indexer) > self.ndim:
            raise IndexError("too many indices for array")
        if isinstance(indexer[0], np.ndarray) and indexer[0].ndim > 2:
            raise ValueError(r"Cannot set values with ndim > 2")

        if (isinstance(value, ABCSeries) and name != "iloc") or isinstance(value, dict):
            from pandas import Series

            value = self._align_series(indexer, Series(value))

        # Ensure we have something we can iterate over
        info_axis = indexer[1]
        ilocs = self._ensure_iterable_column_indexer(info_axis)

        pi = indexer[0]
        lplane_indexer = length_of_indexer(pi, self.obj.index)
        # lplane_indexer gives the expected length of obj[indexer[0]]

        # we need an iterable, with a ndim of at least 1
        # eg. don't pass through np.array(0)
        if is_list_like_indexer(value) and getattr(value, "ndim", 1) > 0:
            if isinstance(value, ABCDataFrame):
                self._setitem_with_indexer_frame_value(indexer, value, name)

            elif np.ndim(value) == 2:
                # TODO: avoid np.ndim call in case it isn't an ndarray, since
                #  that will construct an ndarray, which will be wasteful
                self._setitem_with_indexer_2d_value(indexer, value)

            elif len(ilocs) == 1 and lplane_indexer == len(value) and not is_scalar(pi):
                # We are setting multiple rows in a single column.
                self._setitem_single_column(ilocs[0], value, pi)

            elif len(ilocs) == 1 and 0 != lplane_indexer != len(value):
                # We are trying to set N values into M entries of a single
                #  column, which is invalid for N != M
                # Exclude zero-len for e.g. boolean masking that is all-false

                if len(value) == 1 and not is_integer(info_axis):
                    # This is a case like df.iloc[:3, [1]] = [0]
                    #  where we treat as df.iloc[:3, 1] = 0
                    return self._setitem_with_indexer((pi, info_axis[0]), value[0])

                raise ValueError(
                    "Must have equal len keys and value "
                    "when setting with an iterable"
                )

            elif lplane_indexer == 0 and len(value) == len(self.obj.index):
                # We get here in one case via .loc with a all-False mask
                pass

            elif self._is_scalar_access(indexer) and is_object_dtype(
                self.obj.dtypes._values[ilocs[0]]
            ):
                # We are setting nested data, only possible for object dtype data
                self._setitem_single_column(indexer[1], value, pi)

            elif len(ilocs) == len(value):
                # We are setting multiple columns in a single row.
                for loc, v in zip(ilocs, value):
                    self._setitem_single_column(loc, v, pi)

            elif len(ilocs) == 1 and com.is_null_slice(pi) and len(self.obj) == 0:
                # This is a setitem-with-expansion, see
                #  test_loc_setitem_empty_append_expands_rows_mixed_dtype
                # e.g. df = DataFrame(columns=["x", "y"])
                #  df["x"] = df["x"].astype(np.int64)
                #  df.loc[:, "x"] = [1, 2, 3]
                self._setitem_single_column(ilocs[0], value, pi)

            else:
                raise ValueError(
                    "Must have equal len keys and value "
                    "when setting with an iterable"
                )

        else:
            # scalar value
            for loc in ilocs:
                self._setitem_single_column(loc, value, pi)

    def _setitem_with_indexer_2d_value(self, indexer, value):
        # We get here with np.ndim(value) == 2, excluding DataFrame,
        #  which goes through _setitem_with_indexer_frame_value
        pi = indexer[0]

        ilocs = self._ensure_iterable_column_indexer(indexer[1])

        if not is_array_like(value):
            # cast lists to array
            value = np.array(value, dtype=object)
        if len(ilocs) != value.shape[1]:
            raise ValueError(
                "Must have equal len keys and value when setting with an ndarray"
            )

        for i, loc in enumerate(ilocs):
            value_col = value[:, i]
            if is_object_dtype(value_col.dtype):
                # casting to list so that we do type inference in setitem_single_column
                value_col = value_col.tolist()
            self._setitem_single_column(loc, value_col, pi)

    def _setitem_with_indexer_frame_value(self, indexer, value: DataFrame, name: str):
        ilocs = self._ensure_iterable_column_indexer(indexer[1])

        sub_indexer = list(indexer)
        pi = indexer[0]

        multiindex_indexer = isinstance(self.obj.columns, MultiIndex)

        unique_cols = value.columns.is_unique

        # We do not want to align the value in case of iloc GH#37728
        if name == "iloc":
            for i, loc in enumerate(ilocs):
                val = value.iloc[:, i]
                self._setitem_single_column(loc, val, pi)

        elif not unique_cols and value.columns.equals(self.obj.columns):
            # We assume we are already aligned, see
            # test_iloc_setitem_frame_duplicate_columns_multiple_blocks
            for loc in ilocs:
                item = self.obj.columns[loc]
                if item in value:
                    sub_indexer[1] = item
                    val = self._align_series(
                        tuple(sub_indexer),
                        value.iloc[:, loc],
                        multiindex_indexer,
                    )
                else:
                    val = np.nan

                self._setitem_single_column(loc, val, pi)

        elif not unique_cols:
            raise ValueError("Setting with non-unique columns is not allowed.")

        else:
            for loc in ilocs:
                item = self.obj.columns[loc]
                if item in value:
                    sub_indexer[1] = item
                    val = self._align_series(
                        tuple(sub_indexer),
                        value[item],
                        multiindex_indexer,
                        using_cow=using_copy_on_write(),
                    )
                else:
                    val = np.nan

                self._setitem_single_column(loc, val, pi)

    def _setitem_single_column(self, loc: int, value, plane_indexer) -> None:
        """

        Parameters
        ----------
        loc : int
            Indexer for column position
        plane_indexer : int, slice, listlike[int]
            The indexer we use for setitem along axis=0.
        """
        pi = plane_indexer

        is_full_setter = com.is_null_slice(pi) or com.is_full_slice(pi, len(self.obj))

        is_null_setter = com.is_empty_slice(pi) or is_array_like(pi) and len(pi) == 0

        if is_null_setter:
            # no-op, don't cast dtype later
            return

        elif is_full_setter:
            try:
                self.obj._mgr.column_setitem(
                    loc, plane_indexer, value, inplace_only=True
                )
            except (ValueError, TypeError, LossySetitemError):
                # If we're setting an entire column and we can't do it inplace,
                #  then we can use value's dtype (or inferred dtype)
                #  instead of object
                dtype = self.obj.dtypes.iloc[loc]
                if dtype not in (np.void, object) and not self.obj.empty:
                    # - Exclude np.void, as that is a special case for expansion.
                    #   We want to warn for
                    #       df = pd.DataFrame({'a': [1, 2]})
                    #       df.loc[:, 'a'] = .3
                    #   but not for
                    #       df = pd.DataFrame({'a': [1, 2]})
                    #       df.loc[:, 'b'] = .3
                    # - Exclude `object`, as then no upcasting happens.
                    # - Exclude empty initial object with enlargement,
                    #   as then there's nothing to be inconsistent with.
                    warnings.warn(
                        f"Setting an item of incompatible dtype is deprecated "
                        "and will raise in a future error of pandas. "
                        f"Value '{value}' has dtype incompatible with {dtype}, "
                        "please explicitly cast to a compatible dtype first.",
                        FutureWarning,
                        stacklevel=find_stack_level(),
                    )
                self.obj.isetitem(loc, value)
        else:
            # set value into the column (first attempting to operate inplace, then
            #  falling back to casting if necessary)
            dtype = self.obj.dtypes.iloc[loc]
            if dtype == np.void:
                # This means we're expanding, with multiple columns, e.g.
                #     df = pd.DataFrame({'A': [1,2,3], 'B': [4,5,6]})
                #     df.loc[df.index <= 2, ['F', 'G']] = (1, 'abc')
                # Columns F and G will initially be set to np.void.
                # Here, we replace those temporary `np.void` columns with
                # columns of the appropriate dtype, based on `value`.
                self.obj.iloc[:, loc] = construct_1d_array_from_inferred_fill_value(
                    value, len(self.obj)
                )
            self.obj._mgr.column_setitem(loc, plane_indexer, value)

        self.obj._clear_item_cache()

    def _setitem_single_block(self, indexer, value, name: str) -> None:
        """
        _setitem_with_indexer for the case when we have a single Block.
        """
        from pandas import Series

        if (isinstance(value, ABCSeries) and name != "iloc") or isinstance(value, dict):
            # TODO(EA): ExtensionBlock.setitem this causes issues with
            # setting for extensionarrays that store dicts. Need to decide
            # if it's worth supporting that.
            value = self._align_series(indexer, Series(value))

        info_axis = self.obj._info_axis_number
        item_labels = self.obj._get_axis(info_axis)
        if isinstance(indexer, tuple):
            # if we are setting on the info axis ONLY
            # set using those methods to avoid block-splitting
            # logic here
            if (
                self.ndim == len(indexer) == 2
                and is_integer(indexer[1])
                and com.is_null_slice(indexer[0])
            ):
                col = item_labels[indexer[info_axis]]
                if len(item_labels.get_indexer_for([col])) == 1:
                    # e.g. test_loc_setitem_empty_append_expands_rows
                    loc = item_labels.get_loc(col)
                    self._setitem_single_column(loc, value, indexer[0])
                    return

            indexer = maybe_convert_ix(*indexer)  # e.g. test_setitem_frame_align

        if isinstance(value, ABCDataFrame) and name != "iloc":
            value = self._align_frame(indexer, value)._values

        # check for chained assignment
        self.obj._check_is_chained_assignment_possible()

        # actually do the set
        self.obj._mgr = self.obj._mgr.setitem(indexer=indexer, value=value)
        self.obj._maybe_update_cacher(clear=True, inplace=True)

    def _setitem_with_indexer_missing(self, indexer, value):
        """
        Insert new row(s) or column(s) into the Series or DataFrame.
        """
        from pandas import Series

        # reindex the axis to the new value
        # and set inplace
        if self.ndim == 1:
            index = self.obj.index
            with warnings.catch_warnings():
                # TODO: re-issue this with setitem-specific message?
                warnings.filterwarnings(
                    "ignore",
                    "The behavior of Index.insert with object-dtype is deprecated",
                    category=FutureWarning,
                )
                new_index = index.insert(len(index), indexer)

            # we have a coerced indexer, e.g. a float
            # that matches in an int64 Index, so
            # we will not create a duplicate index, rather
            # index to that element
            # e.g. 0.0 -> 0
            # GH#12246
            if index.is_unique:
                # pass new_index[-1:] instead if [new_index[-1]]
                #  so that we retain dtype
                new_indexer = index.get_indexer(new_index[-1:])
                if (new_indexer != -1).any():
                    # We get only here with loc, so can hard code
                    return self._setitem_with_indexer(new_indexer, value, "loc")

            # this preserves dtype of the value and of the object
            if not is_scalar(value):
                new_dtype = None

            elif is_valid_na_for_dtype(value, self.obj.dtype):
                if not is_object_dtype(self.obj.dtype):
                    # Every NA value is suitable for object, no conversion needed
                    value = na_value_for_dtype(self.obj.dtype, compat=False)

                new_dtype = maybe_promote(self.obj.dtype, value)[0]

            elif isna(value):
                new_dtype = None
            elif not self.obj.empty and not is_object_dtype(self.obj.dtype):
                # We should not cast, if we have object dtype because we can
                # set timedeltas into object series
                curr_dtype = self.obj.dtype
                curr_dtype = getattr(curr_dtype, "numpy_dtype", curr_dtype)
                new_dtype = maybe_promote(curr_dtype, value)[0]
            else:
                new_dtype = None

            new_values = Series([value], dtype=new_dtype)._values

            if len(self.obj._values):
                # GH#22717 handle casting compatibility that np.concatenate
                #  does incorrectly
                new_values = concat_compat([self.obj._values, new_values])
            self.obj._mgr = self.obj._constructor(
                new_values, index=new_index, name=self.obj.name
            )._mgr
            self.obj._maybe_update_cacher(clear=True)

        elif self.ndim == 2:
            if not len(self.obj.columns):
                # no columns and scalar
                raise ValueError("cannot set a frame with no defined columns")

            has_dtype = hasattr(value, "dtype")
            if isinstance(value, ABCSeries):
                # append a Series
                value = value.reindex(index=self.obj.columns, copy=True)
                value.name = indexer
            elif isinstance(value, dict):
                value = Series(
                    value, index=self.obj.columns, name=indexer, dtype=object
                )
            else:
                # a list-list
                if is_list_like_indexer(value):
                    # must have conforming columns
                    if len(value) != len(self.obj.columns):
                        raise ValueError("cannot set a row with mismatched columns")

                value = Series(value, index=self.obj.columns, name=indexer)

            if not len(self.obj):
                # We will ignore the existing dtypes instead of using
                #  internals.concat logic
                df = value.to_frame().T

                idx = self.obj.index
                if isinstance(idx, MultiIndex):
                    name = idx.names
                else:
                    name = idx.name

                df.index = Index([indexer], name=name)
                if not has_dtype:
                    # i.e. if we already had a Series or ndarray, keep that
                    #  dtype.  But if we had a list or dict, then do inference
                    df = df.infer_objects(copy=False)
                self.obj._mgr = df._mgr
            else:
                self.obj._mgr = self.obj._append(value)._mgr
            self.obj._maybe_update_cacher(clear=True)

    def _ensure_iterable_column_indexer(self, column_indexer):
        """
        Ensure that our column indexer is something that can be iterated over.
        """
        ilocs: Sequence[int | np.integer] | np.ndarray
        if is_integer(column_indexer):
            ilocs = [column_indexer]
        elif isinstance(column_indexer, slice):
            ilocs = np.arange(len(self.obj.columns))[column_indexer]
        elif (
            isinstance(column_indexer, np.ndarray) and column_indexer.dtype.kind == "b"
        ):
            ilocs = np.arange(len(column_indexer))[column_indexer]
        else:
            ilocs = column_indexer
        return ilocs

    def _align_series(
        self,
        indexer,
        ser: Series,
        multiindex_indexer: bool = False,
        using_cow: bool = False,
    ):
        """
        Parameters
        ----------
        indexer : tuple, slice, scalar
            Indexer used to get the locations that will be set to `ser`.
        ser : pd.Series
            Values to assign to the locations specified by `indexer`.
        multiindex_indexer : bool, optional
            Defaults to False. Should be set to True if `indexer` was from
            a `pd.MultiIndex`, to avoid unnecessary broadcasting.

        Returns
        -------
        `np.array` of `ser` broadcast to the appropriate shape for assignment
        to the locations selected by `indexer`
        """
        if isinstance(indexer, (slice, np.ndarray, list, Index)):
            indexer = (indexer,)

        if isinstance(indexer, tuple):
            # flatten np.ndarray indexers
            def ravel(i):
                return i.ravel() if isinstance(i, np.ndarray) else i

            indexer = tuple(map(ravel, indexer))

            aligners = [not com.is_null_slice(idx) for idx in indexer]
            sum_aligners = sum(aligners)
            single_aligner = sum_aligners == 1
            is_frame = self.ndim == 2
            obj = self.obj

            # are we a single alignable value on a non-primary
            # dim (e.g. panel: 1,2, or frame: 0) ?
            # hence need to align to a single axis dimension
            # rather that find all valid dims

            # frame
            if is_frame:
                single_aligner = single_aligner and aligners[0]

            # we have a frame, with multiple indexers on both axes; and a
            # series, so need to broadcast (see GH5206)
            if sum_aligners == self.ndim and all(is_sequence(_) for _ in indexer):
                ser_values = ser.reindex(obj.axes[0][indexer[0]], copy=True)._values

                # single indexer
                if len(indexer) > 1 and not multiindex_indexer:
                    len_indexer = len(indexer[1])
                    ser_values = (
                        np.tile(ser_values, len_indexer).reshape(len_indexer, -1).T
                    )

                return ser_values

            for i, idx in enumerate(indexer):
                ax = obj.axes[i]

                # multiple aligners (or null slices)
                if is_sequence(idx) or isinstance(idx, slice):
                    if single_aligner and com.is_null_slice(idx):
                        continue
                    new_ix = ax[idx]
                    if not is_list_like_indexer(new_ix):
                        new_ix = Index([new_ix])
                    else:
                        new_ix = Index(new_ix)
                    if ser.index.equals(new_ix):
                        if using_cow:
                            return ser
                        return ser._values.copy()

                    return ser.reindex(new_ix)._values

                # 2 dims
                elif single_aligner:
                    # reindex along index
                    ax = self.obj.axes[1]
                    if ser.index.equals(ax) or not len(ax):
                        return ser._values.copy()
                    return ser.reindex(ax)._values

        elif is_integer(indexer) and self.ndim == 1:
            if is_object_dtype(self.obj.dtype):
                return ser
            ax = self.obj._get_axis(0)

            if ser.index.equals(ax):
                return ser._values.copy()

            return ser.reindex(ax)._values[indexer]

        elif is_integer(indexer):
            ax = self.obj._get_axis(1)

            if ser.index.equals(ax):
                return ser._values.copy()

            return ser.reindex(ax)._values

        raise ValueError("Incompatible indexer with Series")

    def _align_frame(self, indexer, df: DataFrame) -> DataFrame:
        is_frame = self.ndim == 2

        if isinstance(indexer, tuple):
            idx, cols = None, None
            sindexers = []
            for i, ix in enumerate(indexer):
                ax = self.obj.axes[i]
                if is_sequence(ix) or isinstance(ix, slice):
                    if isinstance(ix, np.ndarray):
                        ix = ix.ravel()
                    if idx is None:
                        idx = ax[ix]
                    elif cols is None:
                        cols = ax[ix]
                    else:
                        break
                else:
                    sindexers.append(i)

            if idx is not None and cols is not None:
                if df.index.equals(idx) and df.columns.equals(cols):
                    val = df.copy()
                else:
                    val = df.reindex(idx, columns=cols)
                return val

        elif (isinstance(indexer, slice) or is_list_like_indexer(indexer)) and is_frame:
            ax = self.obj.index[indexer]
            if df.index.equals(ax):
                val = df.copy()
            else:
                # we have a multi-index and are trying to align
                # with a particular, level GH3738
                if (
                    isinstance(ax, MultiIndex)
                    and isinstance(df.index, MultiIndex)
                    and ax.nlevels != df.index.nlevels
                ):
                    raise TypeError(
                        "cannot align on a multi-index with out "
                        "specifying the join levels"
                    )

                val = df.reindex(index=ax)
            return val

        raise ValueError("Incompatible indexer with DataFrame")


class _ScalarAccessIndexer(NDFrameIndexerBase):
    """
    Access scalars quickly.
    """

    # sub-classes need to set _takeable
    _takeable: bool

    def _convert_key(self, key):
        raise AbstractMethodError(self)

    def __getitem__(self, key):
        if not isinstance(key, tuple):
            # we could have a convertible item here (e.g. Timestamp)
            if not is_list_like_indexer(key):
                key = (key,)
            else:
                raise ValueError("Invalid call for scalar access (getting)!")

        key = self._convert_key(key)
        return self.obj._get_value(*key, takeable=self._takeable)

    def __setitem__(self, key, value) -> None:
        if isinstance(key, tuple):
            key = tuple(com.apply_if_callable(x, self.obj) for x in key)
        else:
            # scalar callable may return tuple
            key = com.apply_if_callable(key, self.obj)

        if not isinstance(key, tuple):
            key = _tuplify(self.ndim, key)
        key = list(self._convert_key(key))
        if len(key) != self.ndim:
            raise ValueError("Not enough indexers for scalar access (setting)!")

        self.obj._set_value(*key, value=value, takeable=self._takeable)


@doc(IndexingMixin.at)
class _AtIndexer(_ScalarAccessIndexer):
    _takeable = False

    def _convert_key(self, key):
        """
        Require they keys to be the same type as the index. (so we don't
        fallback)
        """
        # GH 26989
        # For series, unpacking key needs to result in the label.
        # This is already the case for len(key) == 1; e.g. (1,)
        if self.ndim == 1 and len(key) > 1:
            key = (key,)

        return key

    @property
    def _axes_are_unique(self) -> bool:
        # Only relevant for self.ndim == 2
        assert self.ndim == 2
        return self.obj.index.is_unique and self.obj.columns.is_unique

    def __getitem__(self, key):
        if self.ndim == 2 and not self._axes_are_unique:
            # GH#33041 fall back to .loc
            if not isinstance(key, tuple) or not all(is_scalar(x) for x in key):
                raise ValueError("Invalid call for scalar access (getting)!")
            return self.obj.loc[key]

        return super().__getitem__(key)

    def __setitem__(self, key, value) -> None:
        if self.ndim == 2 and not self._axes_are_unique:
            # GH#33041 fall back to .loc
            if not isinstance(key, tuple) or not all(is_scalar(x) for x in key):
                raise ValueError("Invalid call for scalar access (setting)!")

            self.obj.loc[key] = value
            return

        return super().__setitem__(key, value)


@doc(IndexingMixin.iat)
class _iAtIndexer(_ScalarAccessIndexer):
    _takeable = True

    def _convert_key(self, key):
        """
        Require integer args. (and convert to label arguments)
        """
        for i in key:
            if not is_integer(i):
                raise ValueError("iAt based indexing can only have integer indexers")
        return key


def _tuplify(ndim: int, loc: Hashable) -> tuple[Hashable | slice, ...]:
    """
    Given an indexer for the first dimension, create an equivalent tuple
    for indexing over all dimensions.

    Parameters
    ----------
    ndim : int
    loc : object

    Returns
    -------
    tuple
    """
    _tup: list[Hashable | slice]
    _tup = [slice(None, None) for _ in range(ndim)]
    _tup[0] = loc
    return tuple(_tup)


def _tupleize_axis_indexer(ndim: int, axis: AxisInt, key) -> tuple:
    """
    If we have an axis, adapt the given key to be axis-independent.
    """
    new_key = [slice(None)] * ndim
    new_key[axis] = key
    return tuple(new_key)


def check_bool_indexer(index: Index, key) -> np.ndarray:
    """
    Check if key is a valid boolean indexer for an object with such index and
    perform reindexing or conversion if needed.

    This function assumes that is_bool_indexer(key) == True.

    Parameters
    ----------
    index : Index
        Index of the object on which the indexing is done.
    key : list-like
        Boolean indexer to check.

    Returns
    -------
    np.array
        Resulting key.

    Raises
    ------
    IndexError
        If the key does not have the same length as index.
    IndexingError
        If the index of the key is unalignable to index.
    """
    result = key
    if isinstance(key, ABCSeries) and not key.index.equals(index):
        indexer = result.index.get_indexer_for(index)
        if -1 in indexer:
            raise IndexingError(
                "Unalignable boolean Series provided as "
                "indexer (index of the boolean Series and of "
                "the indexed object do not match)."
            )

        result = result.take(indexer)

        # fall through for boolean
        if not isinstance(result.dtype, ExtensionDtype):
            return result.astype(bool)._values

    if is_object_dtype(key):
        # key might be object-dtype bool, check_array_indexer needs bool array
        result = np.asarray(result, dtype=bool)
    elif not is_array_like(result):
        # GH 33924
        # key may contain nan elements, check_array_indexer needs bool array
        result = pd_array(result, dtype=bool)
    return check_array_indexer(index, result)


def convert_missing_indexer(indexer):
    """
    Reverse convert a missing indexer, which is a dict
    return the scalar indexer and a boolean indicating if we converted
    """
    if isinstance(indexer, dict):
        # a missing key (but not a tuple indexer)
        indexer = indexer["key"]

        if isinstance(indexer, bool):
            raise KeyError("cannot use a single bool to index into setitem")
        return indexer, True

    return indexer, False


def convert_from_missing_indexer_tuple(indexer, axes):
    """
    Create a filtered indexer that doesn't have any missing indexers.
    """

    def get_indexer(_i, _idx):
        return axes[_i].get_loc(_idx["key"]) if isinstance(_idx, dict) else _idx

    return tuple(get_indexer(_i, _idx) for _i, _idx in enumerate(indexer))


def maybe_convert_ix(*args):
    """
    We likely want to take the cross-product.
    """
    for arg in args:
        if not isinstance(arg, (np.ndarray, list, ABCSeries, Index)):
            return args
    return np.ix_(*args)


def is_nested_tuple(tup, labels) -> bool:
    """
    Returns
    -------
    bool
    """
    # check for a compatible nested tuple and multiindexes among the axes
    if not isinstance(tup, tuple):
        return False

    for k in tup:
        if is_list_like(k) or isinstance(k, slice):
            return isinstance(labels, MultiIndex)

    return False


def is_label_like(key) -> bool:
    """
    Returns
    -------
    bool
    """
    # select a label or row
    return (
        not isinstance(key, slice)
        and not is_list_like_indexer(key)
        and key is not Ellipsis
    )


def need_slice(obj: slice) -> bool:
    """
    Returns
    -------
    bool
    """
    return (
        obj.start is not None
        or obj.stop is not None
        or (obj.step is not None and obj.step != 1)
    )


def check_dict_or_set_indexers(key) -> None:
    """
    Check if the indexer is or contains a dict or set, which is no longer allowed.
    """
    if (
        isinstance(key, set)
        or isinstance(key, tuple)
        and any(isinstance(x, set) for x in key)
    ):
        raise TypeError(
            "Passing a set as an indexer is not supported. Use a list instead."
        )

    if (
        isinstance(key, dict)
        or isinstance(key, tuple)
        and any(isinstance(x, dict) for x in key)
    ):
        raise TypeError(
            "Passing a dict as an indexer is not supported. Use a list instead."
        )
```
