## Supplementary software v0.2.1 for "Virtual control arms for paediatric myopia trials: external validation of axial-elongation models": buffer.py

```
from __future__ import annotations

from typing import (
    TYPE_CHECKING,
    Any,
)

from pandas.core.interchange.dataframe_protocol import (
    Buffer,
    DlpackDeviceType,
)

if TYPE_CHECKING:
    import numpy as np
    import pyarrow as pa


class PandasBuffer(Buffer):
    """
    Data in the buffer is guaranteed to be contiguous in memory.
    """

    def __init__(self, x: np.ndarray, allow_copy: bool = True) -> None:
        """
        Handle only regular columns (= numpy arrays) for now.
        """
        if x.strides[0] and not x.strides == (x.dtype.itemsize,):
            # The protocol does not support strided buffers, so a copy is
            # necessary. If that's not allowed, we need to raise an exception.
            if allow_copy:
                x = x.copy()
            else:
                raise RuntimeError(
                    "Exports cannot be zero-copy in the case "
                    "of a non-contiguous buffer"
                )

        # Store the numpy array in which the data resides as a private
        # attribute, so we can use it to retrieve the public attributes
        self._x = x

    @property
    def bufsize(self) -> int:
        """
        Buffer size in bytes.
        """
        return self._x.size * self._x.dtype.itemsize

    @property
    def ptr(self) -> int:
        """
        Pointer to start of the buffer as an integer.
        """
        return self._x.__array_interface__["data"][0]

    def __dlpack__(self) -> Any:
        """
        Represent this structure as DLPack interface.
        """
        return self._x.__dlpack__()

    def __dlpack_device__(self) -> tuple[DlpackDeviceType, int | None]:
        """
        Device type and device ID for where the data in the buffer resides.
        """
        return (DlpackDeviceType.CPU, None)

    def __repr__(self) -> str:
        return (
            "PandasBuffer("
            + str(
                {
                    "bufsize": self.bufsize,
                    "ptr": self.ptr,
                    "device": self.__dlpack_device__()[0].name,
                }
            )
            + ")"
        )


class PandasBufferPyarrow(Buffer):
    """
    Data in the buffer is guaranteed to be contiguous in memory.
    """

    def __init__(
        self,
        buffer: pa.Buffer,
        *,
        length: int,
    ) -> None:
        """
        Handle pyarrow chunked arrays.
        """
        self._buffer = buffer
        self._length = length

    @property
    def bufsize(self) -> int:
        """
        Buffer size in bytes.
        """
        return self._buffer.size

    @property
    def ptr(self) -> int:
        """
        Pointer to start of the buffer as an integer.
        """
        return self._buffer.address

    def __dlpack__(self) -> Any:
        """
        Represent this structure as DLPack interface.
        """
        raise NotImplementedError()

    def __dlpack_device__(self) -> tuple[DlpackDeviceType, int | None]:
        """
        Device type and device ID for where the data in the buffer resides.
        """
        return (DlpackDeviceType.CPU, None)

    def __repr__(self) -> str:
        return (
            "PandasBuffer[pyarrow]("
            + str(
                {
                    "bufsize": self.bufsize,
                    "ptr": self.ptr,
                    "device": "CPU",
                }
            )
            + ")"
        )
```
