## Supplementary software v0.2.1 for "Virtual control arms for paediatric myopia trials: external validation of axial-elongation models": column.py

```
from __future__ import annotations

from typing import (
    TYPE_CHECKING,
    Any,
)

import numpy as np

from pandas._libs.lib import infer_dtype
from pandas._libs.tslibs import iNaT
from pandas.errors import NoBufferPresent
from pandas.util._decorators import cache_readonly

from pandas.core.dtypes.dtypes import BaseMaskedDtype

import pandas as pd
from pandas import (
    ArrowDtype,
    DatetimeTZDtype,
)
from pandas.api.types import is_string_dtype
from pandas.core.interchange.buffer import (
    PandasBuffer,
    PandasBufferPyarrow,
)
from pandas.core.interchange.dataframe_protocol import (
    Column,
    ColumnBuffers,
    ColumnNullType,
    DtypeKind,
)
from pandas.core.interchange.utils import (
    ArrowCTypes,
    Endianness,
    dtype_to_arrow_c_fmt,
)

if TYPE_CHECKING:
    from pandas.core.interchange.dataframe_protocol import Buffer

_NP_KINDS = {
    "i": DtypeKind.INT,
    "u": DtypeKind.UINT,
    "f": DtypeKind.FLOAT,
    "b": DtypeKind.BOOL,
    "U": DtypeKind.STRING,
    "M": DtypeKind.DATETIME,
    "m": DtypeKind.DATETIME,
}

_NULL_DESCRIPTION = {
    DtypeKind.FLOAT: (ColumnNullType.USE_NAN, None),
    DtypeKind.DATETIME: (ColumnNullType.USE_SENTINEL, iNaT),
    DtypeKind.INT: (ColumnNullType.NON_NULLABLE, None),
    DtypeKind.UINT: (ColumnNullType.NON_NULLABLE, None),
    DtypeKind.BOOL: (ColumnNullType.NON_NULLABLE, None),
    # Null values for categoricals are stored as `-1` sentinel values
    # in the category date (e.g., `col.values.codes` is int8 np.ndarray)
    DtypeKind.CATEGORICAL: (ColumnNullType.USE_SENTINEL, -1),
    # follow Arrow in using 1 as valid value and 0 for missing/null value
    DtypeKind.STRING: (ColumnNullType.USE_BYTEMASK, 0),
}

_NO_VALIDITY_BUFFER = {
    ColumnNullType.NON_NULLABLE: "This column is non-nullable",
    ColumnNullType.USE_NAN: "This column uses NaN as null",
    ColumnNullType.USE_SENTINEL: "This column uses a sentinel value",
}


class PandasColumn(Column):
    """
    A column object, with only the methods and properties required by the
    interchange protocol defined.
    A column can contain one or more chunks. Each chunk can contain up to three
    buffers - a data buffer, a mask buffer (depending on null representation),
    and an offsets buffer (if variable-size binary; e.g., variable-length
    strings).
    Note: this Column object can only be produced by ``__dataframe__``, so
          doesn't need its own version or ``__column__`` protocol.
    """

    def __init__(self, column: pd.Series, allow_copy: bool = True) -> None:
        """
        Note: doesn't deal with extension arrays yet, just assume a regular
        Series/ndarray for now.
        """
        if isinstance(column, pd.DataFrame):
            raise TypeError(
                "Expected a Series, got a DataFrame. This likely happened "
                "because you called __dataframe__ on a DataFrame which, "
                "after converting column names to string, resulted in duplicated "
                f"names: {column.columns}. Please rename these columns before "
                "using the interchange protocol."
            )
        if not isinstance(column, pd.Series):
            raise NotImplementedError(f"Columns of type {type(column)} not handled yet")

        # Store the column as a private attribute
        self._col = column
        self._allow_copy = allow_copy

    def size(self) -> int:
        """
        Size of the column, in elements.
        """
        return self._col.size

    @property
    def offset(self) -> int:
        """
        Offset of first element. Always zero.
        """
        # TODO: chunks are implemented now, probably this should return something
        return 0

    @cache_readonly
    def dtype(self) -> tuple[DtypeKind, int, str, str]:
        dtype = self._col.dtype

        if isinstance(dtype, pd.CategoricalDtype):
            codes = self._col.values.codes
            (
                _,
                bitwidth,
                c_arrow_dtype_f_str,
                _,
            ) = self._dtype_from_pandasdtype(codes.dtype)
            return (
                DtypeKind.CATEGORICAL,
                bitwidth,
                c_arrow_dtype_f_str,
                Endianness.NATIVE,
            )
        elif is_string_dtype(dtype):
            if infer_dtype(self._col) in ("string", "empty"):
                return (
                    DtypeKind.STRING,
                    8,
                    dtype_to_arrow_c_fmt(dtype),
                    Endianness.NATIVE,
                )
            raise NotImplementedError("Non-string object dtypes are not supported yet")
        else:
            return self._dtype_from_pandasdtype(dtype)

    def _dtype_from_pandasdtype(self, dtype) -> tuple[DtypeKind, int, str, str]:
        """
        See `self.dtype` for details.
        """
        # Note: 'c' (complex) not handled yet (not in array spec v1).
        #       'b', 'B' (bytes), 'S', 'a', (old-style string) 'V' (void) not handled
        #       datetime and timedelta both map to datetime (is timedelta handled?)

        kind = _NP_KINDS.get(dtype.kind, None)
        if kind is None:
            # Not a NumPy dtype. Check if it's a categorical maybe
            raise ValueError(f"Data type {dtype} not supported by interchange protocol")
        if isinstance(dtype, ArrowDtype):
            byteorder = dtype.numpy_dtype.byteorder
        elif isinstance(dtype, DatetimeTZDtype):
            byteorder = dtype.base.byteorder  # type: ignore[union-attr]
        elif isinstance(dtype, BaseMaskedDtype):
            byteorder = dtype.numpy_dtype.byteorder
        else:
            byteorder = dtype.byteorder

        if dtype == "bool[pyarrow]":
            # return early to avoid the `* 8` below, as this is a bitmask
            # rather than a bytemask
            return (
                kind,
                dtype.itemsize,  # pyright: ignore[reportGeneralTypeIssues]
                ArrowCTypes.BOOL,
                byteorder,
            )

        return kind, dtype.itemsize * 8, dtype_to_arrow_c_fmt(dtype), byteorder

    @property
    def describe_categorical(self):
        """
        If the dtype is categorical, there are two options:
        - There are only values in the data buffer.
        - There is a separate non-categorical Column encoding for categorical values.

        Raises TypeError if the dtype is not categorical

        Content of returned dict:
            - "is_ordered" : bool, whether the ordering of dictionary indices is
                             semantically meaningful.
            - "is_dictionary" : bool, whether a dictionary-style mapping of
                                categorical values to other objects exists
            - "categories" : Column representing the (implicit) mapping of indices to
                             category values (e.g. an array of cat1, cat2, ...).
                             None if not a dictionary-style categorical.
        """
        if not self.dtype[0] == DtypeKind.CATEGORICAL:
            raise TypeError(
                "describe_categorical only works on a column with categorical dtype!"
            )

        return {
            "is_ordered": self._col.cat.ordered,
            "is_dictionary": True,
            "categories": PandasColumn(pd.Series(self._col.cat.categories)),
        }

    @property
    def describe_null(self):
        if isinstance(self._col.dtype, BaseMaskedDtype):
            column_null_dtype = ColumnNullType.USE_BYTEMASK
            null_value = 1
            return column_null_dtype, null_value
        if isinstance(self._col.dtype, ArrowDtype):
            # We already rechunk (if necessary / allowed) upon initialization, so this
            # is already single-chunk by the time we get here.
            if self._col.array._pa_array.chunks[0].buffers()[0] is None:  # type: ignore[attr-defined]
                return ColumnNullType.NON_NULLABLE, None
            return ColumnNullType.USE_BITMASK, 0
        kind = self.dtype[0]
        try:
            null, value = _NULL_DESCRIPTION[kind]
        except KeyError:
            raise NotImplementedError(f"Data type {kind} not yet supported")

        return null, value

    @cache_readonly
    def null_count(self) -> int:
        """
        Number of null elements. Should always be known.
        """
        return self._col.isna().sum().item()

    @property
    def metadata(self) -> dict[str, pd.Index]:
        """
        Store specific metadata of the column.
        """
        return {"pandas.index": self._col.index}

    def num_chunks(self) -> int:
        """
        Return the number of chunks the column consists of.
        """
        return 1

    def get_chunks(self, n_chunks: int | None = None):
        """
        Return an iterator yielding the chunks.
        See `DataFrame.get_chunks` for details on ``n_chunks``.
        """
        if n_chunks and n_chunks > 1:
            size = len(self._col)
            step = size // n_chunks
            if size % n_chunks != 0:
                step += 1
            for start in range(0, step * n_chunks, step):
                yield PandasColumn(
                    self._col.iloc[start : start + step], self._allow_copy
                )
        else:
            yield self

    def get_buffers(self) -> ColumnBuffers:
        """
        Return a dictionary containing the underlying buffers.
        The returned dictionary has the following contents:
            - "data": a two-element tuple whose first element is a buffer
                      containing the data and whose second element is the data
                      buffer's associated dtype.
            - "validity": a two-element tuple whose first element is a buffer
                          containing mask values indicating missing data and
                          whose second element is the mask value buffer's
                          associated dtype. None if the null representation is
                          not a bit or byte mask.
            - "offsets": a two-element tuple whose first element is a buffer
                         containing the offset values for variable-size binary
                         data (e.g., variable-length strings) and whose second
                         element is the offsets buffer's associated dtype. None
                         if the data buffer does not have an associated offsets
                         buffer.
        """
        buffers: ColumnBuffers = {
            "data": self._get_data_buffer(),
            "validity": None,
            "offsets": None,
        }

        try:
            buffers["validity"] = self._get_validity_buffer()
        except NoBufferPresent:
            pass

        try:
            buffers["offsets"] = self._get_offsets_buffer()
        except NoBufferPresent:
            pass

        return buffers

    def _get_data_buffer(
        self,
    ) -> tuple[Buffer, tuple[DtypeKind, int, str, str]]:
        """
        Return the buffer containing the data and the buffer's associated dtype.
        """
        buffer: Buffer
        if self.dtype[0] in (
            DtypeKind.INT,
            DtypeKind.UINT,
            DtypeKind.FLOAT,
            DtypeKind.BOOL,
            DtypeKind.DATETIME,
        ):
            # self.dtype[2] is an ArrowCTypes.TIMESTAMP where the tz will make
            # it longer than 4 characters
            dtype = self.dtype
            if self.dtype[0] == DtypeKind.DATETIME and len(self.dtype[2]) > 4:
                np_arr = self._col.dt.tz_convert(None).to_numpy()
            else:
                arr = self._col.array
                if isinstance(self._col.dtype, BaseMaskedDtype):
                    np_arr = arr._data  # type: ignore[attr-defined]
                elif isinstance(self._col.dtype, ArrowDtype):
                    # We already rechunk (if necessary / allowed) upon initialization,
                    # so this is already single-chunk by the time we get here.
                    arr = arr._pa_array.chunks[0]  # type: ignore[attr-defined]
                    buffer = PandasBufferPyarrow(
                        arr.buffers()[1],  # type: ignore[attr-defined]
                        length=len(arr),
                    )
                    return buffer, dtype
                else:
                    np_arr = arr._ndarray  # type: ignore[attr-defined]
            buffer = PandasBuffer(np_arr, allow_copy=self._allow_copy)
        elif self.dtype[0] == DtypeKind.CATEGORICAL:
            codes = self._col.values._codes
            buffer = PandasBuffer(codes, allow_copy=self._allow_copy)
            dtype = self._dtype_from_pandasdtype(codes.dtype)
        elif self.dtype[0] == DtypeKind.STRING:
            # Marshal the strings from a NumPy object array into a byte array
            buf = self._col.to_numpy()
            b = bytearray()

            # TODO: this for-loop is slow; can be implemented in Cython/C/C++ later
            for obj in buf:
                if isinstance(obj, str):
                    b.extend(obj.encode(encoding="utf-8"))

            # Convert the byte array to a Pandas "buffer" using
            # a NumPy array as the backing store
            buffer = PandasBuffer(np.frombuffer(b, dtype="uint8"))

            # Define the dtype for the returned buffer
            # TODO: this will need correcting
            # https://github.com/pandas-dev/pandas/issues/54781
            dtype = self.dtype
        else:
            raise NotImplementedError(f"Data type {self._col.dtype} not handled yet")

        return buffer, dtype

    def _get_validity_buffer(self) -> tuple[Buffer, Any] | None:
        """
        Return the buffer containing the mask values indicating missing data and
        the buffer's associated dtype.
        Raises NoBufferPresent if null representation is not a bit or byte mask.
        """
        null, invalid = self.describe_null
        buffer: Buffer
        if isinstance(self._col.dtype, ArrowDtype):
            # We already rechunk (if necessary / allowed) upon initialization, so this
            # is already single-chunk by the time we get here.
            arr = self._col.array._pa_array.chunks[0]  # type: ignore[attr-defined]
            dtype = (DtypeKind.BOOL, 1, ArrowCTypes.BOOL, Endianness.NATIVE)
            if arr.buffers()[0] is None:
                return None
            buffer = PandasBufferPyarrow(
                arr.buffers()[0],
                length=len(arr),
            )
            return buffer, dtype

        if isinstance(self._col.dtype, BaseMaskedDtype):
            mask = self._col.array._mask  # type: ignore[attr-defined]
            buffer = PandasBuffer(mask)
            dtype = (DtypeKind.BOOL, 8, ArrowCTypes.BOOL, Endianness.NATIVE)
            return buffer, dtype

        if self.dtype[0] == DtypeKind.STRING:
            # For now, use byte array as the mask.
            # TODO: maybe store as bit array to save space?..
            buf = self._col.to_numpy()

            # Determine the encoding for valid values
            valid = invalid == 0
            invalid = not valid

            mask = np.zeros(shape=(len(buf),), dtype=np.bool_)
            for i, obj in enumerate(buf):
                mask[i] = valid if isinstance(obj, str) else invalid

            # Convert the mask array to a Pandas "buffer" using
            # a NumPy array as the backing store
            buffer = PandasBuffer(mask)

            # Define the dtype of the returned buffer
            dtype = (DtypeKind.BOOL, 8, ArrowCTypes.BOOL, Endianness.NATIVE)

            return buffer, dtype

        try:
            msg = f"{_NO_VALIDITY_BUFFER[null]} so does not have a separate mask"
        except KeyError:
            # TODO: implement for other bit/byte masks?
            raise NotImplementedError("See self.describe_null")

        raise NoBufferPresent(msg)

    def _get_offsets_buffer(self) -> tuple[PandasBuffer, Any]:
        """
        Return the buffer containing the offset values for variable-size binary
        data (e.g., variable-length strings) and the buffer's associated dtype.
        Raises NoBufferPresent if the data buffer does not have an associated
        offsets buffer.
        """
        if self.dtype[0] == DtypeKind.STRING:
            # For each string, we need to manually determine the next offset
            values = self._col.to_numpy()
            ptr = 0
            offsets = np.zeros(shape=(len(values) + 1,), dtype=np.int64)
            for i, v in enumerate(values):
                # For missing values (in this case, `np.nan` values)
                # we don't increment the pointer
                if isinstance(v, str):
                    b = v.encode(encoding="utf-8")
                    ptr += len(b)

                offsets[i + 1] = ptr

            # Convert the offsets to a Pandas "buffer" using
            # the NumPy array as the backing store
            buffer = PandasBuffer(offsets)

            # Assemble the buffer dtype info
            dtype = (
                DtypeKind.INT,
                64,
                ArrowCTypes.INT64,
                Endianness.NATIVE,
            )  # note: currently only support native endianness
        else:
            raise NoBufferPresent(
                "This column has a fixed-length dtype so "
                "it does not have an offsets buffer"
            )

        return buffer, dtype
```
