## Supplementary software v0.2.1 for "Virtual control arms for paediatric myopia trials: external validation of axial-elongation models": dataframe.py

```
from __future__ import annotations

from collections import abc
from typing import TYPE_CHECKING

from pandas.core.interchange.column import PandasColumn
from pandas.core.interchange.dataframe_protocol import DataFrame as DataFrameXchg
from pandas.core.interchange.utils import maybe_rechunk

if TYPE_CHECKING:
    from collections.abc import (
        Iterable,
        Sequence,
    )

    from pandas import (
        DataFrame,
        Index,
    )


class PandasDataFrameXchg(DataFrameXchg):
    """
    A data frame class, with only the methods required by the interchange
    protocol defined.
    Instances of this (private) class are returned from
    ``pd.DataFrame.__dataframe__`` as objects with the methods and
    attributes defined on this class.
    """

    def __init__(self, df: DataFrame, allow_copy: bool = True) -> None:
        """
        Constructor - an instance of this (private) class is returned from
        `pd.DataFrame.__dataframe__`.
        """
        self._df = df.rename(columns=str, copy=False)
        self._allow_copy = allow_copy
        for i, _col in enumerate(self._df.columns):
            rechunked = maybe_rechunk(self._df.iloc[:, i], allow_copy=allow_copy)
            if rechunked is not None:
                self._df.isetitem(i, rechunked)

    def __dataframe__(
        self, nan_as_null: bool = False, allow_copy: bool = True
    ) -> PandasDataFrameXchg:
        # `nan_as_null` can be removed here once it's removed from
        # Dataframe.__dataframe__
        return PandasDataFrameXchg(self._df, allow_copy)

    @property
    def metadata(self) -> dict[str, Index]:
        # `index` isn't a regular column, and the protocol doesn't support row
        # labels - so we export it as Pandas-specific metadata here.
        return {"pandas.index": self._df.index}

    def num_columns(self) -> int:
        return len(self._df.columns)

    def num_rows(self) -> int:
        return len(self._df)

    def num_chunks(self) -> int:
        return 1

    def column_names(self) -> Index:
        return self._df.columns

    def get_column(self, i: int) -> PandasColumn:
        return PandasColumn(self._df.iloc[:, i], allow_copy=self._allow_copy)

    def get_column_by_name(self, name: str) -> PandasColumn:
        return PandasColumn(self._df[name], allow_copy=self._allow_copy)

    def get_columns(self) -> list[PandasColumn]:
        return [
            PandasColumn(self._df[name], allow_copy=self._allow_copy)
            for name in self._df.columns
        ]

    def select_columns(self, indices: Sequence[int]) -> PandasDataFrameXchg:
        if not isinstance(indices, abc.Sequence):
            raise ValueError("`indices` is not a sequence")
        if not isinstance(indices, list):
            indices = list(indices)

        return PandasDataFrameXchg(
            self._df.iloc[:, indices], allow_copy=self._allow_copy
        )

    def select_columns_by_name(self, names: list[str]) -> PandasDataFrameXchg:  # type: ignore[override]
        if not isinstance(names, abc.Sequence):
            raise ValueError("`names` is not a sequence")
        if not isinstance(names, list):
            names = list(names)

        return PandasDataFrameXchg(self._df.loc[:, names], allow_copy=self._allow_copy)

    def get_chunks(self, n_chunks: int | None = None) -> Iterable[PandasDataFrameXchg]:
        """
        Return an iterator yielding the chunks.
        """
        if n_chunks and n_chunks > 1:
            size = len(self._df)
            step = size // n_chunks
            if size % n_chunks != 0:
                step += 1
            for start in range(0, step * n_chunks, step):
                yield PandasDataFrameXchg(
                    self._df.iloc[start : start + step, :],
                    allow_copy=self._allow_copy,
                )
        else:
            yield self
```
