## Supplementary software v0.2.1 for "Virtual control arms for paediatric myopia trials: external validation of axial-elongation models": dataframe_protocol.py

```
"""
A verbatim copy (vendored) of the spec from https://github.com/data-apis/dataframe-api
"""

from __future__ import annotations

from abc import (
    ABC,
    abstractmethod,
)
import enum
from typing import (
    TYPE_CHECKING,
    Any,
    TypedDict,
)

if TYPE_CHECKING:
    from collections.abc import (
        Iterable,
        Sequence,
    )


class DlpackDeviceType(enum.IntEnum):
    """Integer enum for device type codes matching DLPack."""

    CPU = 1
    CUDA = 2
    CPU_PINNED = 3
    OPENCL = 4
    VULKAN = 7
    METAL = 8
    VPI = 9
    ROCM = 10


class DtypeKind(enum.IntEnum):
    """
    Integer enum for data types.

    Attributes
    ----------
    INT : int
        Matches to signed integer data type.
    UINT : int
        Matches to unsigned integer data type.
    FLOAT : int
        Matches to floating point data type.
    BOOL : int
        Matches to boolean data type.
    STRING : int
        Matches to string data type (UTF-8 encoded).
    DATETIME : int
        Matches to datetime data type.
    CATEGORICAL : int
        Matches to categorical data type.
    """

    INT = 0
    UINT = 1
    FLOAT = 2
    BOOL = 20
    STRING = 21  # UTF-8
    DATETIME = 22
    CATEGORICAL = 23


class ColumnNullType(enum.IntEnum):
    """
    Integer enum for null type representation.

    Attributes
    ----------
    NON_NULLABLE : int
        Non-nullable column.
    USE_NAN : int
        Use explicit float NaN value.
    USE_SENTINEL : int
        Sentinel value besides NaN/NaT.
    USE_BITMASK : int
        The bit is set/unset representing a null on a certain position.
    USE_BYTEMASK : int
        The byte is set/unset representing a null on a certain position.
    """

    NON_NULLABLE = 0
    USE_NAN = 1
    USE_SENTINEL = 2
    USE_BITMASK = 3
    USE_BYTEMASK = 4


class ColumnBuffers(TypedDict):
    # first element is a buffer containing the column data;
    # second element is the data buffer's associated dtype
    data: tuple[Buffer, Any]

    # first element is a buffer containing mask values indicating missing data;
    # second element is the mask value buffer's associated dtype.
    # None if the null representation is not a bit or byte mask
    validity: tuple[Buffer, Any] | None

    # first element is a buffer containing the offset values for
    # variable-size binary data (e.g., variable-length strings);
    # second element is the offsets buffer's associated dtype.
    # None if the data buffer does not have an associated offsets buffer
    offsets: tuple[Buffer, Any] | None


class CategoricalDescription(TypedDict):
    # whether the ordering of dictionary indices is semantically meaningful
    is_ordered: bool
    # whether a dictionary-style mapping of categorical values to other objects exists
    is_dictionary: bool
    # Python-level only (e.g. ``{int: str}``).
    # None if not a dictionary-style categorical.
    categories: Column | None


class Buffer(ABC):
    """
    Data in the buffer is guaranteed to be contiguous in memory.

    Note that there is no dtype attribute present, a buffer can be thought of
    as simply a block of memory. However, if the column that the buffer is
    attached to has a dtype that's supported by DLPack and ``__dlpack__`` is
    implemented, then that dtype information will be contained in the return
    value from ``__dlpack__``.

    This distinction is useful to support both data exchange via DLPack on a
    buffer and (b) dtypes like variable-length strings which do not have a
    fixed number of bytes per element.
    """

    @property
    @abstractmethod
    def bufsize(self) -> int:
        """
        Buffer size in bytes.
        """

    @property
    @abstractmethod
    def ptr(self) -> int:
        """
        Pointer to start of the buffer as an integer.
        """

    @abstractmethod
    def __dlpack__(self):
        """
        Produce DLPack capsule (see array API standard).

        Raises:

            - TypeError : if the buffer contains unsupported dtypes.
            - NotImplementedError : if DLPack support is not implemented

        Useful to have to connect to array libraries. Support optional because
        it's not completely trivial to implement for a Python-only library.
        """
        raise NotImplementedError("__dlpack__")

    @abstractmethod
    def __dlpack_device__(self) -> tuple[DlpackDeviceType, int | None]:
        """
        Device type and device ID for where the data in the buffer resides.
        Uses device type codes matching DLPack.
        Note: must be implemented even if ``__dlpack__`` is not.
        """


class Column(ABC):
    """
    A column object, with only the methods and properties required by the
    interchange protocol defined.

    A column can contain one or more chunks. Each chunk can contain up to three
    buffers - a data buffer, a mask buffer (depending on null representation),
    and an offsets buffer (if variable-size binary; e.g., variable-length
    strings).

    TBD: Arrow has a separate "null" dtype, and has no separate mask concept.
         Instead, it seems to use "children" for both columns with a bit mask,
         and for nested dtypes. Unclear whether this is elegant or confusing.
         This design requires checking the null representation explicitly.

         The Arrow design requires checking:
         1. the ARROW_FLAG_NULLABLE (for sentinel values)
         2. if a column has two children, combined with one of those children
            having a null dtype.

         Making the mask concept explicit seems useful. One null dtype would
         not be enough to cover both bit and byte masks, so that would mean
         even more checking if we did it the Arrow way.

    TBD: there's also the "chunk" concept here, which is implicit in Arrow as
         multiple buffers per array (= column here). Semantically it may make
         sense to have both: chunks were meant for example for lazy evaluation
         of data which doesn't fit in memory, while multiple buffers per column
         could also come from doing a selection operation on a single
         contiguous buffer.

         Given these concepts, one would expect chunks to be all of the same
         size (say a 10,000 row dataframe could have 10 chunks of 1,000 rows),
         while multiple buffers could have data-dependent lengths. Not an issue
         in pandas if one column is backed by a single NumPy array, but in
         Arrow it seems possible.
         Are multiple chunks *and* multiple buffers per column necessary for
         the purposes of this interchange protocol, or must producers either
         reuse the chunk concept for this or copy the data?

    Note: this Column object can only be produced by ``__dataframe__``, so
          doesn't need its own version or ``__column__`` protocol.
    """

    @abstractmethod
    def size(self) -> int:
        """
        Size of the column, in elements.

        Corresponds to DataFrame.num_rows() if column is a single chunk;
        equal to size of this current chunk otherwise.
        """

    @property
    @abstractmethod
    def offset(self) -> int:
        """
        Offset of first element.

        May be > 0 if using chunks; for example for a column with N chunks of
        equal size M (only the last chunk may be shorter),
        ``offset = n * M``, ``n = 0 .. N-1``.
        """

    @property
    @abstractmethod
    def dtype(self) -> tuple[DtypeKind, int, str, str]:
        """
        Dtype description as a tuple ``(kind, bit-width, format string, endianness)``.

        Bit-width : the number of bits as an integer
        Format string : data type description format string in Apache Arrow C
                        Data Interface format.
        Endianness : current only native endianness (``=``) is supported

        Notes:
            - Kind specifiers are aligned with DLPack where possible (hence the
              jump to 20, leave enough room for future extension)
            - Masks must be specified as boolean with either bit width 1 (for bit
              masks) or 8 (for byte masks).
            - Dtype width in bits was preferred over bytes
            - Endianness isn't too useful, but included now in case in the future
              we need to support non-native endianness
            - Went with Apache Arrow format strings over NumPy format strings
              because they're more complete from a dataframe perspective
            - Format strings are mostly useful for datetime specification, and
              for categoricals.
            - For categoricals, the format string describes the type of the
              categorical in the data buffer. In case of a separate encoding of
              the categorical (e.g. an integer to string mapping), this can
              be derived from ``self.describe_categorical``.
            - Data types not included: complex, Arrow-style null, binary, decimal,
              and nested (list, struct, map, union) dtypes.
        """

    @property
    @abstractmethod
    def describe_categorical(self) -> CategoricalDescription:
        """
        If the dtype is categorical, there are two options:
        - There are only values in the data buffer.
        - There is a separate non-categorical Column encoding for categorical values.

        Raises TypeError if the dtype is not categorical

        Returns the dictionary with description on how to interpret the data buffer:
            - "is_ordered" : bool, whether the ordering of dictionary indices is
                             semantically meaningful.
            - "is_dictionary" : bool, whether a mapping of
                                categorical values to other objects exists
            - "categories" : Column representing the (implicit) mapping of indices to
                             category values (e.g. an array of cat1, cat2, ...).
                             None if not a dictionary-style categorical.

        TBD: are there any other in-memory representations that are needed?
        """

    @property
    @abstractmethod
    def describe_null(self) -> tuple[ColumnNullType, Any]:
        """
        Return the missing value (or "null") representation the column dtype
        uses, as a tuple ``(kind, value)``.

        Value : if kind is "sentinel value", the actual value. If kind is a bit
        mask or a byte mask, the value (0 or 1) indicating a missing value. None
        otherwise.
        """

    @property
    @abstractmethod
    def null_count(self) -> int | None:
        """
        Number of null elements, if known.

        Note: Arrow uses -1 to indicate "unknown", but None seems cleaner.
        """

    @property
    @abstractmethod
    def metadata(self) -> dict[str, Any]:
        """
        The metadata for the column. See `DataFrame.metadata` for more details.
        """

    @abstractmethod
    def num_chunks(self) -> int:
        """
        Return the number of chunks the column consists of.
        """

    @abstractmethod
    def get_chunks(self, n_chunks: int | None = None) -> Iterable[Column]:
        """
        Return an iterator yielding the chunks.

        See `DataFrame.get_chunks` for details on ``n_chunks``.
        """

    @abstractmethod
    def get_buffers(self) -> ColumnBuffers:
        """
        Return a dictionary containing the underlying buffers.

        The returned dictionary has the following contents:

            - "data": a two-element tuple whose first element is a buffer
                      containing the data and whose second element is the data
                      buffer's associated dtype.
            - "validity": a two-element tuple whose first element is a buffer
                          containing mask values indicating missing data and
                          whose second element is the mask value buffer's
                          associated dtype. None if the null representation is
                          not a bit or byte mask.
            - "offsets": a two-element tuple whose first element is a buffer
                         containing the offset values for variable-size binary
                         data (e.g., variable-length strings) and whose second
                         element is the offsets buffer's associated dtype. None
                         if the data buffer does not have an associated offsets
                         buffer.
        """


#    def get_children(self) -> Iterable[Column]:
#        """
#        Children columns underneath the column, each object in this iterator
#        must adhere to the column specification.
#        """
#        pass


class DataFrame(ABC):
    """
    A data frame class, with only the methods required by the interchange
    protocol defined.

    A "data frame" represents an ordered collection of named columns.
    A column's "name" must be a unique string.
    Columns may be accessed by name or by position.

    This could be a public data frame class, or an object with the methods and
    attributes defined on this DataFrame class could be returned from the
    ``__dataframe__`` method of a public data frame class in a library adhering
    to the dataframe interchange protocol specification.
    """

    version = 0  # version of the protocol

    @abstractmethod
    def __dataframe__(self, nan_as_null: bool = False, allow_copy: bool = True):
        """Construct a new interchange object, potentially changing the parameters."""

    @property
    @abstractmethod
    def metadata(self) -> dict[str, Any]:
        """
        The metadata for the data frame, as a dictionary with string keys. The
        contents of `metadata` may be anything, they are meant for a library
        to store information that it needs to, e.g., roundtrip losslessly or
        for two implementations to share data that is not (yet) part of the
        interchange protocol specification. For avoiding collisions with other
        entries, please add name the keys with the name of the library
        followed by a period and the desired name, e.g, ``pandas.indexcol``.
        """

    @abstractmethod
    def num_columns(self) -> int:
        """
        Return the number of columns in the DataFrame.
        """

    @abstractmethod
    def num_rows(self) -> int | None:
        # TODO: not happy with Optional, but need to flag it may be expensive
        #       why include it if it may be None - what do we expect consumers
        #       to do here?
        """
        Return the number of rows in the DataFrame, if available.
        """

    @abstractmethod
    def num_chunks(self) -> int:
        """
        Return the number of chunks the DataFrame consists of.
        """

    @abstractmethod
    def column_names(self) -> Iterable[str]:
        """
        Return an iterator yielding the column names.
        """

    @abstractmethod
    def get_column(self, i: int) -> Column:
        """
        Return the column at the indicated position.
        """

    @abstractmethod
    def get_column_by_name(self, name: str) -> Column:
        """
        Return the column whose name is the indicated name.
        """

    @abstractmethod
    def get_columns(self) -> Iterable[Column]:
        """
        Return an iterator yielding the columns.
        """

    @abstractmethod
    def select_columns(self, indices: Sequence[int]) -> DataFrame:
        """
        Create a new DataFrame by selecting a subset of columns by index.
        """

    @abstractmethod
    def select_columns_by_name(self, names: Sequence[str]) -> DataFrame:
        """
        Create a new DataFrame by selecting a subset of columns by name.
        """

    @abstractmethod
    def get_chunks(self, n_chunks: int | None = None) -> Iterable[DataFrame]:
        """
        Return an iterator yielding the chunks.

        By default (None), yields the chunks that the data is stored as by the
        producer. If given, ``n_chunks`` must be a multiple of
        ``self.num_chunks()``, meaning the producer must subdivide each chunk
        before yielding it.
        """
```
