## Supplementary software v0.2.1 for "Virtual control arms for paediatric myopia trials: external validation of axial-elongation models": from_dataframe.py

```
from __future__ import annotations

import ctypes
import re
from typing import Any

import numpy as np

from pandas._config import using_string_dtype

from pandas.compat._optional import import_optional_dependency
from pandas.errors import SettingWithCopyError

import pandas as pd
from pandas.core.interchange.dataframe_protocol import (
    Buffer,
    Column,
    ColumnNullType,
    DataFrame as DataFrameXchg,
    DtypeKind,
)
from pandas.core.interchange.utils import (
    ArrowCTypes,
    Endianness,
)

_NP_DTYPES: dict[DtypeKind, dict[int, Any]] = {
    DtypeKind.INT: {8: np.int8, 16: np.int16, 32: np.int32, 64: np.int64},
    DtypeKind.UINT: {8: np.uint8, 16: np.uint16, 32: np.uint32, 64: np.uint64},
    DtypeKind.FLOAT: {32: np.float32, 64: np.float64},
    DtypeKind.BOOL: {1: bool, 8: bool},
}


def from_dataframe(df, allow_copy: bool = True) -> pd.DataFrame:
    """
    Build a ``pd.DataFrame`` from any DataFrame supporting the interchange protocol.

    .. note::

       For new development, we highly recommend using the Arrow C Data Interface
       alongside the Arrow PyCapsule Interface instead of the interchange protocol.
       From pandas 2.3 onwards, `from_dataframe` uses the PyCapsule Interface,
       only falling back to the interchange protocol if that fails.

    .. warning::

        Due to severe implementation issues, we recommend only considering using the
        interchange protocol in the following cases:

        - converting to pandas: for pandas >= 2.0.3
        - converting from pandas: for pandas >= 3.0.0

    Parameters
    ----------
    df : DataFrameXchg
        Object supporting the interchange protocol, i.e. `__dataframe__` method.
    allow_copy : bool, default: True
        Whether to allow copying the memory to perform the conversion
        (if false then zero-copy approach is requested).

    Returns
    -------
    pd.DataFrame

    Examples
    --------
    >>> df_not_necessarily_pandas = pd.DataFrame({'A': [1, 2], 'B': [3, 4]})
    >>> interchange_object = df_not_necessarily_pandas.__dataframe__()
    >>> interchange_object.column_names()
    Index(['A', 'B'], dtype='object')
    >>> df_pandas = (pd.api.interchange.from_dataframe
    ...              (interchange_object.select_columns_by_name(['A'])))
    >>> df_pandas
         A
    0    1
    1    2

    These methods (``column_names``, ``select_columns_by_name``) should work
    for any dataframe library which implements the interchange protocol.
    """
    if isinstance(df, pd.DataFrame):
        return df

    if hasattr(df, "__arrow_c_stream__"):
        try:
            pa = import_optional_dependency("pyarrow", min_version="14.0.0")
        except ImportError:
            # fallback to _from_dataframe
            pass
        else:
            try:
                return pa.table(df).to_pandas(zero_copy_only=not allow_copy)
            except pa.ArrowInvalid as e:
                raise RuntimeError(e) from e

    if not hasattr(df, "__dataframe__"):
        raise ValueError("`df` does not support __dataframe__")

    return _from_dataframe(
        df.__dataframe__(allow_copy=allow_copy), allow_copy=allow_copy
    )


def _from_dataframe(df: DataFrameXchg, allow_copy: bool = True):
    """
    Build a ``pd.DataFrame`` from the DataFrame interchange object.

    Parameters
    ----------
    df : DataFrameXchg
        Object supporting the interchange protocol, i.e. `__dataframe__` method.
    allow_copy : bool, default: True
        Whether to allow copying the memory to perform the conversion
        (if false then zero-copy approach is requested).

    Returns
    -------
    pd.DataFrame
    """
    pandas_dfs = []
    for chunk in df.get_chunks():
        pandas_df = protocol_df_chunk_to_pandas(chunk)
        pandas_dfs.append(pandas_df)

    if not allow_copy and len(pandas_dfs) > 1:
        raise RuntimeError(
            "To join chunks a copy is required which is forbidden by allow_copy=False"
        )
    if not pandas_dfs:
        pandas_df = protocol_df_chunk_to_pandas(df)
    elif len(pandas_dfs) == 1:
        pandas_df = pandas_dfs[0]
    else:
        pandas_df = pd.concat(pandas_dfs, axis=0, ignore_index=True, copy=False)

    index_obj = df.metadata.get("pandas.index", None)
    if index_obj is not None:
        pandas_df.index = index_obj

    return pandas_df


def protocol_df_chunk_to_pandas(df: DataFrameXchg) -> pd.DataFrame:
    """
    Convert interchange protocol chunk to ``pd.DataFrame``.

    Parameters
    ----------
    df : DataFrameXchg

    Returns
    -------
    pd.DataFrame
    """
    columns: dict[str, Any] = {}
    buffers = []  # hold on to buffers, keeps memory alive
    for name in df.column_names():
        if not isinstance(name, str):
            raise ValueError(f"Column {name} is not a string")
        if name in columns:
            raise ValueError(f"Column {name} is not unique")
        col = df.get_column_by_name(name)
        dtype = col.dtype[0]
        if dtype in (
            DtypeKind.INT,
            DtypeKind.UINT,
            DtypeKind.FLOAT,
            DtypeKind.BOOL,
        ):
            columns[name], buf = primitive_column_to_ndarray(col)
        elif dtype == DtypeKind.CATEGORICAL:
            columns[name], buf = categorical_column_to_series(col)
        elif dtype == DtypeKind.STRING:
            columns[name], buf = string_column_to_ndarray(col)
        elif dtype == DtypeKind.DATETIME:
            columns[name], buf = datetime_column_to_ndarray(col)
        else:
            raise NotImplementedError(f"Data type {dtype} not handled yet")

        buffers.append(buf)

    pandas_df = pd.DataFrame(columns)
    pandas_df.attrs["_INTERCHANGE_PROTOCOL_BUFFERS"] = buffers
    return pandas_df


def primitive_column_to_ndarray(col: Column) -> tuple[np.ndarray, Any]:
    """
    Convert a column holding one of the primitive dtypes to a NumPy array.

    A primitive type is one of: int, uint, float, bool.

    Parameters
    ----------
    col : Column

    Returns
    -------
    tuple
        Tuple of np.ndarray holding the data and the memory owner object
        that keeps the memory alive.
    """
    buffers = col.get_buffers()

    data_buff, data_dtype = buffers["data"]
    data = buffer_to_ndarray(
        data_buff, data_dtype, offset=col.offset, length=col.size()
    )

    data = set_nulls(data, col, buffers["validity"])
    return data, buffers


def categorical_column_to_series(col: Column) -> tuple[pd.Series, Any]:
    """
    Convert a column holding categorical data to a pandas Series.

    Parameters
    ----------
    col : Column

    Returns
    -------
    tuple
        Tuple of pd.Series holding the data and the memory owner object
        that keeps the memory alive.
    """
    categorical = col.describe_categorical

    if not categorical["is_dictionary"]:
        raise NotImplementedError("Non-dictionary categoricals not supported yet")

    cat_column = categorical["categories"]
    if hasattr(cat_column, "_col"):
        # Item "Column" of "Optional[Column]" has no attribute "_col"
        # Item "None" of "Optional[Column]" has no attribute "_col"
        categories = np.array(cat_column._col)  # type: ignore[union-attr]
    else:
        raise NotImplementedError(
            "Interchanging categorical columns isn't supported yet, and our "
            "fallback of using the `col._col` attribute (a ndarray) failed."
        )
    buffers = col.get_buffers()

    codes_buff, codes_dtype = buffers["data"]
    codes = buffer_to_ndarray(
        codes_buff, codes_dtype, offset=col.offset, length=col.size()
    )

    # Doing module in order to not get ``IndexError`` for
    # out-of-bounds sentinel values in `codes`
    if len(categories) > 0:
        values = categories[codes % len(categories)]
    else:
        values = codes

    cat = pd.Categorical(
        values, categories=categories, ordered=categorical["is_ordered"]
    )
    data = pd.Series(cat)

    data = set_nulls(data, col, buffers["validity"])
    return data, buffers


def string_column_to_ndarray(col: Column) -> tuple[np.ndarray, Any]:
    """
    Convert a column holding string data to a NumPy array.

    Parameters
    ----------
    col : Column

    Returns
    -------
    tuple
        Tuple of np.ndarray holding the data and the memory owner object
        that keeps the memory alive.
    """
    null_kind, sentinel_val = col.describe_null

    if null_kind not in (
        ColumnNullType.NON_NULLABLE,
        ColumnNullType.USE_BITMASK,
        ColumnNullType.USE_BYTEMASK,
    ):
        raise NotImplementedError(
            f"{null_kind} null kind is not yet supported for string columns."
        )

    buffers = col.get_buffers()

    assert buffers["offsets"], "String buffers must contain offsets"
    # Retrieve the data buffer containing the UTF-8 code units
    data_buff, _ = buffers["data"]
    # We're going to reinterpret the buffer as uint8, so make sure we can do it safely
    assert col.dtype[2] in (
        ArrowCTypes.STRING,
        ArrowCTypes.LARGE_STRING,
    )  # format_str == utf-8
    # Convert the buffers to NumPy arrays. In order to go from STRING to
    # an equivalent ndarray, we claim that the buffer is uint8 (i.e., a byte array)
    data_dtype = (
        DtypeKind.UINT,
        8,
        ArrowCTypes.UINT8,
        Endianness.NATIVE,
    )
    # Specify zero offset as we don't want to chunk the string data
    data = buffer_to_ndarray(data_buff, data_dtype, offset=0, length=data_buff.bufsize)

    # Retrieve the offsets buffer containing the index offsets demarcating
    # the beginning and the ending of each string
    offset_buff, offset_dtype = buffers["offsets"]
    # Offsets buffer contains start-stop positions of strings in the data buffer,
    # meaning that it has more elements than in the data buffer, do `col.size() + 1`
    # here to pass a proper offsets buffer size
    offsets = buffer_to_ndarray(
        offset_buff, offset_dtype, offset=col.offset, length=col.size() + 1
    )

    null_pos = None
    if null_kind in (ColumnNullType.USE_BITMASK, ColumnNullType.USE_BYTEMASK):
        validity = buffers["validity"]
        if validity is not None:
            valid_buff, valid_dtype = validity
            null_pos = buffer_to_ndarray(
                valid_buff, valid_dtype, offset=col.offset, length=col.size()
            )
            if sentinel_val == 0:
                null_pos = ~null_pos

    # Assemble the strings from the code units
    str_list: list[None | float | str] = [None] * col.size()
    for i in range(col.size()):
        # Check for missing values
        if null_pos is not None and null_pos[i]:
            str_list[i] = np.nan
            continue

        # Extract a range of code units
        units = data[offsets[i] : offsets[i + 1]]

        # Convert the list of code units to bytes
        str_bytes = bytes(units)

        # Create the string
        string = str_bytes.decode(encoding="utf-8")

        # Add to our list of strings
        str_list[i] = string

    if using_string_dtype():
        res = pd.Series(str_list, dtype="str")
    else:
        res = np.asarray(str_list, dtype="object")  # type: ignore[assignment]

    return res, buffers  # type: ignore[return-value]


def parse_datetime_format_str(format_str, data) -> pd.Series | np.ndarray:
    """Parse datetime `format_str` to interpret the `data`."""
    # timestamp 'ts{unit}:tz'
    timestamp_meta = re.match(r"ts([smun]):(.*)", format_str)
    if timestamp_meta:
        unit, tz = timestamp_meta.group(1), timestamp_meta.group(2)
        if unit != "s":
            # the format string describes only a first letter of the unit, so
            # add one extra letter to convert the unit to numpy-style:
            # 'm' -> 'ms', 'u' -> 'us', 'n' -> 'ns'
            unit += "s"
        data = data.astype(f"datetime64[{unit}]")
        if tz != "":
            data = pd.Series(data).dt.tz_localize("UTC").dt.tz_convert(tz)
        return data

    # date 'td{Days/Ms}'
    date_meta = re.match(r"td([Dm])", format_str)
    if date_meta:
        unit = date_meta.group(1)
        if unit == "D":
            # NumPy doesn't support DAY unit, so converting days to seconds
            # (converting to uint64 to avoid overflow)
            data = (data.astype(np.uint64) * (24 * 60 * 60)).astype("datetime64[s]")
        elif unit == "m":
            data = data.astype("datetime64[ms]")
        else:
            raise NotImplementedError(f"Date unit is not supported: {unit}")
        return data

    raise NotImplementedError(f"DateTime kind is not supported: {format_str}")


def datetime_column_to_ndarray(col: Column) -> tuple[np.ndarray | pd.Series, Any]:
    """
    Convert a column holding DateTime data to a NumPy array.

    Parameters
    ----------
    col : Column

    Returns
    -------
    tuple
        Tuple of np.ndarray holding the data and the memory owner object
        that keeps the memory alive.
    """
    buffers = col.get_buffers()

    _, col_bit_width, format_str, _ = col.dtype
    dbuf, _ = buffers["data"]
    # Consider dtype being `uint` to get number of units passed since the 01.01.1970

    data = buffer_to_ndarray(
        dbuf,
        (
            DtypeKind.INT,
            col_bit_width,
            getattr(ArrowCTypes, f"INT{col_bit_width}"),
            Endianness.NATIVE,
        ),
        offset=col.offset,
        length=col.size(),
    )

    data = parse_datetime_format_str(format_str, data)  # type: ignore[assignment]
    data = set_nulls(data, col, buffers["validity"])
    return data, buffers


def buffer_to_ndarray(
    buffer: Buffer,
    dtype: tuple[DtypeKind, int, str, str],
    *,
    length: int,
    offset: int = 0,
) -> np.ndarray:
    """
    Build a NumPy array from the passed buffer.

    Parameters
    ----------
    buffer : Buffer
        Buffer to build a NumPy array from.
    dtype : tuple
        Data type of the buffer conforming protocol dtypes format.
    offset : int, default: 0
        Number of elements to offset from the start of the buffer.
    length : int, optional
        If the buffer is a bit-mask, specifies a number of bits to read
        from the buffer. Has no effect otherwise.

    Returns
    -------
    np.ndarray

    Notes
    -----
    The returned array doesn't own the memory. The caller of this function is
    responsible for keeping the memory owner object alive as long as
    the returned NumPy array is being used.
    """
    kind, bit_width, _, _ = dtype

    column_dtype = _NP_DTYPES.get(kind, {}).get(bit_width, None)
    if column_dtype is None:
        raise NotImplementedError(f"Conversion for {dtype} is not yet supported.")

    # TODO: No DLPack yet, so need to construct a new ndarray from the data pointer
    # and size in the buffer plus the dtype on the column. Use DLPack as NumPy supports
    # it since https://github.com/numpy/numpy/pull/19083
    ctypes_type = np.ctypeslib.as_ctypes_type(column_dtype)

    if bit_width == 1:
        assert length is not None, "`length` must be specified for a bit-mask buffer."
        pa = import_optional_dependency("pyarrow")
        arr = pa.BooleanArray.from_buffers(
            pa.bool_(),
            length,
            [None, pa.foreign_buffer(buffer.ptr, length)],
            offset=offset,
        )
        return np.asarray(arr)
    else:
        data_pointer = ctypes.cast(
            buffer.ptr + (offset * bit_width // 8), ctypes.POINTER(ctypes_type)
        )
        if length > 0:
            return np.ctypeslib.as_array(data_pointer, shape=(length,))
        return np.array([], dtype=ctypes_type)


def set_nulls(
    data: np.ndarray | pd.Series,
    col: Column,
    validity: tuple[Buffer, tuple[DtypeKind, int, str, str]] | None,
    allow_modify_inplace: bool = True,
):
    """
    Set null values for the data according to the column null kind.

    Parameters
    ----------
    data : np.ndarray or pd.Series
        Data to set nulls in.
    col : Column
        Column object that describes the `data`.
    validity : tuple(Buffer, dtype) or None
        The return value of ``col.buffers()``. We do not access the ``col.buffers()``
        here to not take the ownership of the memory of buffer objects.
    allow_modify_inplace : bool, default: True
        Whether to modify the `data` inplace when zero-copy is possible (True) or always
        modify a copy of the `data` (False).

    Returns
    -------
    np.ndarray or pd.Series
        Data with the nulls being set.
    """
    if validity is None:
        return data
    null_kind, sentinel_val = col.describe_null
    null_pos = None

    if null_kind == ColumnNullType.USE_SENTINEL:
        null_pos = pd.Series(data) == sentinel_val
    elif null_kind in (ColumnNullType.USE_BITMASK, ColumnNullType.USE_BYTEMASK):
        assert validity, "Expected to have a validity buffer for the mask"
        valid_buff, valid_dtype = validity
        null_pos = buffer_to_ndarray(
            valid_buff, valid_dtype, offset=col.offset, length=col.size()
        )
        if sentinel_val == 0:
            null_pos = ~null_pos
    elif null_kind in (ColumnNullType.NON_NULLABLE, ColumnNullType.USE_NAN):
        pass
    else:
        raise NotImplementedError(f"Null kind {null_kind} is not yet supported.")

    if null_pos is not None and np.any(null_pos):
        if not allow_modify_inplace:
            data = data.copy()
        try:
            data[null_pos] = None
        except TypeError:
            # TypeError happens if the `data` dtype appears to be non-nullable
            # in numpy notation (bool, int, uint). If this happens,
            # cast the `data` to nullable float dtype.
            data = data.astype(float)
            data[null_pos] = None
        except SettingWithCopyError:
            # `SettingWithCopyError` may happen for datetime-like with missing values.
            data = data.copy()
            data[null_pos] = None

    return data
```
