## Supplementary software v0.2.1 for "Virtual control arms for paediatric myopia trials: external validation of axial-elongation models": utils.py

```
"""
Utility functions and objects for implementing the interchange API.
"""

from __future__ import annotations

import typing

import numpy as np

from pandas._libs import lib

from pandas.core.dtypes.dtypes import (
    ArrowDtype,
    CategoricalDtype,
    DatetimeTZDtype,
)

import pandas as pd

if typing.TYPE_CHECKING:
    from pandas._typing import DtypeObj


# Maps str(pyarrow.DataType) = C type format string
# Currently, no pyarrow API for this
PYARROW_CTYPES = {
    "null": "n",
    "bool": "b",
    "uint8": "C",
    "uint16": "S",
    "uint32": "I",
    "uint64": "L",
    "int8": "c",
    "int16": "S",
    "int32": "i",
    "int64": "l",
    "halffloat": "e",  # float16
    "float": "f",  # float32
    "double": "g",  # float64
    "string": "u",
    "large_string": "U",
    "binary": "z",
    "time32[s]": "tts",
    "time32[ms]": "ttm",
    "time64[us]": "ttu",
    "time64[ns]": "ttn",
    "date32[day]": "tdD",
    "date64[ms]": "tdm",
    "timestamp[s]": "tss:",
    "timestamp[ms]": "tsm:",
    "timestamp[us]": "tsu:",
    "timestamp[ns]": "tsn:",
    "duration[s]": "tDs",
    "duration[ms]": "tDm",
    "duration[us]": "tDu",
    "duration[ns]": "tDn",
}


class ArrowCTypes:
    """
    Enum for Apache Arrow C type format strings.

    The Arrow C data interface:
    https://arrow.apache.org/docs/format/CDataInterface.html#data-type-description-format-strings
    """

    NULL = "n"
    BOOL = "b"
    INT8 = "c"
    UINT8 = "C"
    INT16 = "s"
    UINT16 = "S"
    INT32 = "i"
    UINT32 = "I"
    INT64 = "l"
    UINT64 = "L"
    FLOAT16 = "e"
    FLOAT32 = "f"
    FLOAT64 = "g"
    STRING = "u"  # utf-8
    LARGE_STRING = "U"  # utf-8
    DATE32 = "tdD"
    DATE64 = "tdm"
    # Resoulution:
    #   - seconds -> 's'
    #   - milliseconds -> 'm'
    #   - microseconds -> 'u'
    #   - nanoseconds -> 'n'
    TIMESTAMP = "ts{resolution}:{tz}"
    TIME = "tt{resolution}"


class Endianness:
    """Enum indicating the byte-order of a data-type."""

    LITTLE = "<"
    BIG = ">"
    NATIVE = "="
    NA = "|"


def dtype_to_arrow_c_fmt(dtype: DtypeObj) -> str:
    """
    Represent pandas `dtype` as a format string in Apache Arrow C notation.

    Parameters
    ----------
    dtype : np.dtype
        Datatype of pandas DataFrame to represent.

    Returns
    -------
    str
        Format string in Apache Arrow C notation of the given `dtype`.
    """
    if isinstance(dtype, CategoricalDtype):
        return ArrowCTypes.INT64
    elif dtype == np.dtype("O"):
        return ArrowCTypes.STRING
    elif isinstance(dtype, ArrowDtype):
        import pyarrow as pa

        pa_type = dtype.pyarrow_dtype
        if pa.types.is_decimal(pa_type):
            return f"d:{pa_type.precision},{pa_type.scale}"
        elif pa.types.is_timestamp(pa_type) and pa_type.tz is not None:
            return f"ts{pa_type.unit[0]}:{pa_type.tz}"
        format_str = PYARROW_CTYPES.get(str(pa_type), None)
        if format_str is not None:
            return format_str

    format_str = getattr(ArrowCTypes, dtype.name.upper(), None)
    if format_str is not None:
        return format_str

    if isinstance(dtype, pd.StringDtype):
        # TODO(infer_string) this should be LARGE_STRING for pyarrow storage,
        # but current tests don't cover this distinction
        return ArrowCTypes.STRING

    elif lib.is_np_dtype(dtype, "M"):
        # Selecting the first char of resolution string:
        # dtype.str -> '<M8[ns]' -> 'n'
        resolution = np.datetime_data(dtype)[0][0]
        return ArrowCTypes.TIMESTAMP.format(resolution=resolution, tz="")

    elif isinstance(dtype, DatetimeTZDtype):
        return ArrowCTypes.TIMESTAMP.format(resolution=dtype.unit[0], tz=dtype.tz)

    elif isinstance(dtype, pd.BooleanDtype):
        return ArrowCTypes.BOOL

    raise NotImplementedError(
        f"Conversion of {dtype} to Arrow C format string is not implemented."
    )


def maybe_rechunk(series: pd.Series, *, allow_copy: bool) -> pd.Series | None:
    """
    Rechunk a multi-chunk pyarrow array into a single-chunk array, if necessary.

    - Returns `None` if the input series is not backed by a multi-chunk pyarrow array
      (and so doesn't need rechunking)
    - Returns a single-chunk-backed-Series if the input is backed by a multi-chunk
      pyarrow array and `allow_copy` is `True`.
    - Raises a `RuntimeError` if `allow_copy` is `False` and input is a
      based by a multi-chunk pyarrow array.
    """
    if not isinstance(series.dtype, pd.ArrowDtype):
        return None
    chunked_array = series.array._pa_array  # type: ignore[attr-defined]
    if len(chunked_array.chunks) == 1:
        return None
    if not allow_copy:
        raise RuntimeError(
            "Found multi-chunk pyarrow array, but `allow_copy` is False. "
            "Please rechunk the array before calling this function, or set "
            "`allow_copy=True`."
        )
    arr = chunked_array.combine_chunks()
    return pd.Series(arr, dtype=series.dtype, name=series.name, index=series.index)
```
