## Supplementary software v0.2.1 for "Virtual control arms for paediatric myopia trials: external validation of axial-elongation models": __init__.py

```
from pandas.core.internals.api import make_block  # 2023-09-18 pyarrow uses this
from pandas.core.internals.array_manager import (
    ArrayManager,
    SingleArrayManager,
)
from pandas.core.internals.base import (
    DataManager,
    SingleDataManager,
)
from pandas.core.internals.concat import concatenate_managers
from pandas.core.internals.managers import (
    BlockManager,
    SingleBlockManager,
)

__all__ = [
    "Block",  # pylint: disable=undefined-all-variable
    "DatetimeTZBlock",  # pylint: disable=undefined-all-variable
    "ExtensionBlock",  # pylint: disable=undefined-all-variable
    "make_block",
    "DataManager",
    "ArrayManager",
    "BlockManager",
    "SingleDataManager",
    "SingleBlockManager",
    "SingleArrayManager",
    "concatenate_managers",
]


def __getattr__(name: str):
    # GH#55139
    import warnings

    if name == "create_block_manager_from_blocks":
        # GH#33892
        warnings.warn(
            f"{name} is deprecated and will be removed in a future version. "
            "Use public APIs instead.",
            DeprecationWarning,
            # https://github.com/pandas-dev/pandas/pull/55139#pullrequestreview-1720690758
            # on hard-coding stacklevel
            stacklevel=2,
        )
        from pandas.core.internals.managers import create_block_manager_from_blocks

        return create_block_manager_from_blocks

    if name in [
        "NumericBlock",
        "ObjectBlock",
        "Block",
        "ExtensionBlock",
        "DatetimeTZBlock",
    ]:
        warnings.warn(
            f"{name} is deprecated and will be removed in a future version. "
            "Use public APIs instead.",
            DeprecationWarning,
            # https://github.com/pandas-dev/pandas/pull/55139#pullrequestreview-1720690758
            # on hard-coding stacklevel
            stacklevel=2,
        )
        if name == "NumericBlock":
            from pandas.core.internals.blocks import NumericBlock

            return NumericBlock
        elif name == "DatetimeTZBlock":
            from pandas.core.internals.blocks import DatetimeTZBlock

            return DatetimeTZBlock
        elif name == "ExtensionBlock":
            from pandas.core.internals.blocks import ExtensionBlock

            return ExtensionBlock
        elif name == "Block":
            from pandas.core.internals.blocks import Block

            return Block
        else:
            from pandas.core.internals.blocks import ObjectBlock

            return ObjectBlock

    raise AttributeError(f"module 'pandas.core.internals' has no attribute '{name}'")
```
