## Supplementary software v0.2.1 for "Virtual control arms for paediatric myopia trials: external validation of axial-elongation models": api.py

```
"""
This is a pseudo-public API for downstream libraries.  We ask that downstream
authors

1) Try to avoid using internals directly altogether, and failing that,
2) Use only functions exposed here (or in core.internals)

"""
from __future__ import annotations

from typing import TYPE_CHECKING

import numpy as np

from pandas._libs.internals import BlockPlacement

from pandas.core.dtypes.common import pandas_dtype
from pandas.core.dtypes.dtypes import (
    DatetimeTZDtype,
    PeriodDtype,
)

from pandas.core.arrays import DatetimeArray
from pandas.core.construction import extract_array
from pandas.core.internals.blocks import (
    check_ndim,
    ensure_block_shape,
    extract_pandas_array,
    get_block_type,
    maybe_coerce_values,
)

if TYPE_CHECKING:
    from pandas._typing import Dtype

    from pandas.core.internals.blocks import Block


def make_block(
    values, placement, klass=None, ndim=None, dtype: Dtype | None = None
) -> Block:
    """
    This is a pseudo-public analogue to blocks.new_block.

    We ask that downstream libraries use this rather than any fully-internal
    APIs, including but not limited to:

    - core.internals.blocks.make_block
    - Block.make_block
    - Block.make_block_same_class
    - Block.__init__
    """
    if dtype is not None:
        dtype = pandas_dtype(dtype)

    values, dtype = extract_pandas_array(values, dtype, ndim)

    from pandas.core.internals.blocks import (
        DatetimeTZBlock,
        ExtensionBlock,
    )

    if klass is ExtensionBlock and isinstance(values.dtype, PeriodDtype):
        # GH-44681 changed PeriodArray to be stored in the 2D
        # NDArrayBackedExtensionBlock instead of ExtensionBlock
        # -> still allow ExtensionBlock to be passed in this case for back compat
        klass = None

    if klass is None:
        dtype = dtype or values.dtype
        klass = get_block_type(dtype)

    elif klass is DatetimeTZBlock and not isinstance(values.dtype, DatetimeTZDtype):
        # pyarrow calls get here
        values = DatetimeArray._simple_new(
            # error: Argument "dtype" to "_simple_new" of "DatetimeArray" has
            # incompatible type "Union[ExtensionDtype, dtype[Any], None]";
            # expected "Union[dtype[datetime64], DatetimeTZDtype]"
            values,
            dtype=dtype,  # type: ignore[arg-type]
        )

    if not isinstance(placement, BlockPlacement):
        placement = BlockPlacement(placement)

    ndim = maybe_infer_ndim(values, placement, ndim)
    if isinstance(values.dtype, (PeriodDtype, DatetimeTZDtype)):
        # GH#41168 ensure we can pass 1D dt64tz values
        # More generally, any EA dtype that isn't is_1d_only_ea_dtype
        values = extract_array(values, extract_numpy=True)
        values = ensure_block_shape(values, ndim)

    check_ndim(values, placement, ndim)
    values = maybe_coerce_values(values)
    return klass(values, ndim=ndim, placement=placement)


def maybe_infer_ndim(values, placement: BlockPlacement, ndim: int | None) -> int:
    """
    If `ndim` is not provided, infer it from placement and values.
    """
    if ndim is None:
        # GH#38134 Block constructor now assumes ndim is not None
        if not isinstance(values.dtype, np.dtype):
            if len(placement) != 1:
                ndim = 1
            else:
                ndim = 2
        else:
            ndim = values.ndim
    return ndim


def __getattr__(name: str):
    # GH#55139
    import warnings

    if name in [
        "Block",
        "ExtensionBlock",
        "DatetimeTZBlock",
        "create_block_manager_from_blocks",
    ]:
        # GH#33892
        warnings.warn(
            f"{name} is deprecated and will be removed in a future version. "
            "Use public APIs instead.",
            DeprecationWarning,
            # https://github.com/pandas-dev/pandas/pull/55139#pullrequestreview-1720690758
            # on hard-coding stacklevel
            stacklevel=2,
        )

        if name == "create_block_manager_from_blocks":
            from pandas.core.internals.managers import create_block_manager_from_blocks

            return create_block_manager_from_blocks

        elif name == "Block":
            from pandas.core.internals.blocks import Block

            return Block

        elif name == "DatetimeTZBlock":
            from pandas.core.internals.blocks import DatetimeTZBlock

            return DatetimeTZBlock

        elif name == "ExtensionBlock":
            from pandas.core.internals.blocks import ExtensionBlock

            return ExtensionBlock

    raise AttributeError(
        f"module 'pandas.core.internals.api' has no attribute '{name}'"
    )
```
