## Supplementary software v0.2.1 for "Virtual control arms for paediatric myopia trials: external validation of axial-elongation models": array_manager.py

```
"""
Experimental manager based on storing a collection of 1D arrays
"""
from __future__ import annotations

import itertools
from typing import (
    TYPE_CHECKING,
    Callable,
    Literal,
)

import numpy as np

from pandas._libs import (
    NaT,
    lib,
)

from pandas.core.dtypes.astype import (
    astype_array,
    astype_array_safe,
)
from pandas.core.dtypes.cast import (
    ensure_dtype_can_hold_na,
    find_common_type,
    infer_dtype_from_scalar,
    np_find_common_type,
)
from pandas.core.dtypes.common import (
    ensure_platform_int,
    is_datetime64_ns_dtype,
    is_integer,
    is_numeric_dtype,
    is_object_dtype,
    is_timedelta64_ns_dtype,
)
from pandas.core.dtypes.dtypes import ExtensionDtype
from pandas.core.dtypes.generic import (
    ABCDataFrame,
    ABCSeries,
)
from pandas.core.dtypes.missing import (
    array_equals,
    isna,
    na_value_for_dtype,
)

import pandas.core.algorithms as algos
from pandas.core.array_algos.quantile import quantile_compat
from pandas.core.array_algos.take import take_1d
from pandas.core.arrays import (
    DatetimeArray,
    ExtensionArray,
    NumpyExtensionArray,
    TimedeltaArray,
)
from pandas.core.construction import (
    ensure_wrapped_if_datetimelike,
    extract_array,
    sanitize_array,
)
from pandas.core.indexers import (
    maybe_convert_indices,
    validate_indices,
)
from pandas.core.indexes.api import (
    Index,
    ensure_index,
)
from pandas.core.indexes.base import get_values_for_csv
from pandas.core.internals.base import (
    DataManager,
    SingleDataManager,
    ensure_np_dtype,
    interleaved_dtype,
)
from pandas.core.internals.blocks import (
    BlockPlacement,
    ensure_block_shape,
    external_values,
    extract_pandas_array,
    maybe_coerce_values,
    new_block,
)
from pandas.core.internals.managers import make_na_array

if TYPE_CHECKING:
    from collections.abc import Hashable

    from pandas._typing import (
        ArrayLike,
        AxisInt,
        DtypeObj,
        QuantileInterpolation,
        Self,
        npt,
    )


class BaseArrayManager(DataManager):
    """
    Core internal data structure to implement DataFrame and Series.

    Alternative to the BlockManager, storing a list of 1D arrays instead of
    Blocks.

    This is *not* a public API class

    Parameters
    ----------
    arrays : Sequence of arrays
    axes : Sequence of Index
    verify_integrity : bool, default True

    """

    __slots__ = [
        "_axes",  # private attribute, because 'axes' has different order, see below
        "arrays",
    ]

    arrays: list[np.ndarray | ExtensionArray]
    _axes: list[Index]

    def __init__(
        self,
        arrays: list[np.ndarray | ExtensionArray],
        axes: list[Index],
        verify_integrity: bool = True,
    ) -> None:
        raise NotImplementedError

    def make_empty(self, axes=None) -> Self:
        """Return an empty ArrayManager with the items axis of len 0 (no columns)"""
        if axes is None:
            axes = [self.axes[1:], Index([])]

        arrays: list[np.ndarray | ExtensionArray] = []
        return type(self)(arrays, axes)

    @property
    def items(self) -> Index:
        return self._axes[-1]

    @property
    # error: Signature of "axes" incompatible with supertype "DataManager"
    def axes(self) -> list[Index]:  # type: ignore[override]
        # mypy doesn't work to override attribute with property
        # see https://github.com/python/mypy/issues/4125
        """Axes is BlockManager-compatible order (columns, rows)"""
        return [self._axes[1], self._axes[0]]

    @property
    def shape_proper(self) -> tuple[int, ...]:
        # this returns (n_rows, n_columns)
        return tuple(len(ax) for ax in self._axes)

    @staticmethod
    def _normalize_axis(axis: AxisInt) -> int:
        # switch axis
        axis = 1 if axis == 0 else 0
        return axis

    def set_axis(self, axis: AxisInt, new_labels: Index) -> None:
        # Caller is responsible for ensuring we have an Index object.
        self._validate_set_axis(axis, new_labels)
        axis = self._normalize_axis(axis)
        self._axes[axis] = new_labels

    def get_dtypes(self) -> npt.NDArray[np.object_]:
        return np.array([arr.dtype for arr in self.arrays], dtype="object")

    def add_references(self, mgr: BaseArrayManager) -> None:
        """
        Only implemented on the BlockManager level
        """
        return

    def __getstate__(self):
        return self.arrays, self._axes

    def __setstate__(self, state) -> None:
        self.arrays = state[0]
        self._axes = state[1]

    def __repr__(self) -> str:
        output = type(self).__name__
        output += f"\nIndex: {self._axes[0]}"
        if self.ndim == 2:
            output += f"\nColumns: {self._axes[1]}"
        output += f"\n{len(self.arrays)} arrays:"
        for arr in self.arrays:
            output += f"\n{arr.dtype}"
        return output

    def apply(
        self,
        f,
        align_keys: list[str] | None = None,
        **kwargs,
    ) -> Self:
        """
        Iterate over the arrays, collect and create a new ArrayManager.

        Parameters
        ----------
        f : str or callable
            Name of the Array method to apply.
        align_keys: List[str] or None, default None
        **kwargs
            Keywords to pass to `f`

        Returns
        -------
        ArrayManager
        """
        assert "filter" not in kwargs

        align_keys = align_keys or []
        result_arrays: list[ArrayLike] = []
        # fillna: Series/DataFrame is responsible for making sure value is aligned

        aligned_args = {k: kwargs[k] for k in align_keys}

        if f == "apply":
            f = kwargs.pop("func")

        for i, arr in enumerate(self.arrays):
            if aligned_args:
                for k, obj in aligned_args.items():
                    if isinstance(obj, (ABCSeries, ABCDataFrame)):
                        # The caller is responsible for ensuring that
                        #  obj.axes[-1].equals(self.items)
                        if obj.ndim == 1:
                            kwargs[k] = obj.iloc[i]
                        else:
                            kwargs[k] = obj.iloc[:, i]._values
                    else:
                        # otherwise we have an array-like
                        kwargs[k] = obj[i]

            if callable(f):
                applied = f(arr, **kwargs)
            else:
                applied = getattr(arr, f)(**kwargs)

            result_arrays.append(applied)

        new_axes = self._axes
        return type(self)(result_arrays, new_axes)

    def apply_with_block(self, f, align_keys=None, **kwargs) -> Self:
        # switch axis to follow BlockManager logic
        swap_axis = True
        if f == "interpolate":
            swap_axis = False
        if swap_axis and "axis" in kwargs and self.ndim == 2:
            kwargs["axis"] = 1 if kwargs["axis"] == 0 else 0

        align_keys = align_keys or []
        aligned_args = {k: kwargs[k] for k in align_keys}

        result_arrays = []

        for i, arr in enumerate(self.arrays):
            if aligned_args:
                for k, obj in aligned_args.items():
                    if isinstance(obj, (ABCSeries, ABCDataFrame)):
                        # The caller is responsible for ensuring that
                        #  obj.axes[-1].equals(self.items)
                        if obj.ndim == 1:
                            if self.ndim == 2:
                                kwargs[k] = obj.iloc[slice(i, i + 1)]._values
                            else:
                                kwargs[k] = obj.iloc[:]._values
                        else:
                            kwargs[k] = obj.iloc[:, [i]]._values
                    else:
                        # otherwise we have an ndarray
                        if obj.ndim == 2:
                            kwargs[k] = obj[[i]]

            if isinstance(arr.dtype, np.dtype) and not isinstance(arr, np.ndarray):
                # i.e. TimedeltaArray, DatetimeArray with tz=None. Need to
                #  convert for the Block constructors.
                arr = np.asarray(arr)

            arr = maybe_coerce_values(arr)
            if self.ndim == 2:
                arr = ensure_block_shape(arr, 2)
                bp = BlockPlacement(slice(0, 1, 1))
                block = new_block(arr, placement=bp, ndim=2)
            else:
                bp = BlockPlacement(slice(0, len(self), 1))
                block = new_block(arr, placement=bp, ndim=1)

            applied = getattr(block, f)(**kwargs)
            if isinstance(applied, list):
                applied = applied[0]
            arr = applied.values
            if self.ndim == 2 and arr.ndim == 2:
                # 2D for np.ndarray or DatetimeArray/TimedeltaArray
                assert len(arr) == 1
                # error: No overload variant of "__getitem__" of "ExtensionArray"
                # matches argument type "Tuple[int, slice]"
                arr = arr[0, :]  # type: ignore[call-overload]
            result_arrays.append(arr)

        return type(self)(result_arrays, self._axes)

    def setitem(self, indexer, value, warn: bool = True) -> Self:
        return self.apply_with_block("setitem", indexer=indexer, value=value)

    def diff(self, n: int) -> Self:
        assert self.ndim == 2  # caller ensures
        return self.apply(algos.diff, n=n)

    def astype(self, dtype, copy: bool | None = False, errors: str = "raise") -> Self:
        if copy is None:
            copy = True

        return self.apply(astype_array_safe, dtype=dtype, copy=copy, errors=errors)

    def convert(self, copy: bool | None) -> Self:
        if copy is None:
            copy = True

        def _convert(arr):
            if is_object_dtype(arr.dtype):
                # extract NumpyExtensionArray for tests that patch
                #  NumpyExtensionArray._typ
                arr = np.asarray(arr)
                result = lib.maybe_convert_objects(
                    arr,
                    convert_non_numeric=True,
                )
                if result is arr and copy:
                    return arr.copy()
                return result
            else:
                return arr.copy() if copy else arr

        return self.apply(_convert)

    def get_values_for_csv(
        self, *, float_format, date_format, decimal, na_rep: str = "nan", quoting=None
    ) -> Self:
        return self.apply(
            get_values_for_csv,
            na_rep=na_rep,
            quoting=quoting,
            float_format=float_format,
            date_format=date_format,
            decimal=decimal,
        )

    @property
    def any_extension_types(self) -> bool:
        """Whether any of the blocks in this manager are extension blocks"""
        return False  # any(block.is_extension for block in self.blocks)

    @property
    def is_view(self) -> bool:
        """return a boolean if we are a single block and are a view"""
        # TODO what is this used for?
        return False

    @property
    def is_single_block(self) -> bool:
        return len(self.arrays) == 1

    def _get_data_subset(self, predicate: Callable) -> Self:
        indices = [i for i, arr in enumerate(self.arrays) if predicate(arr)]
        arrays = [self.arrays[i] for i in indices]
        # TODO copy?
        # Note: using Index.take ensures we can retain e.g. DatetimeIndex.freq,
        #  see test_describe_datetime_columns
        taker = np.array(indices, dtype="intp")
        new_cols = self._axes[1].take(taker)
        new_axes = [self._axes[0], new_cols]
        return type(self)(arrays, new_axes, verify_integrity=False)

    def get_bool_data(self, copy: bool = False) -> Self:
        """
        Select columns that are bool-dtype and object-dtype columns that are all-bool.

        Parameters
        ----------
        copy : bool, default False
            Whether to copy the blocks
        """
        return self._get_data_subset(lambda x: x.dtype == np.dtype(bool))

    def get_numeric_data(self, copy: bool = False) -> Self:
        """
        Select columns that have a numeric dtype.

        Parameters
        ----------
        copy : bool, default False
            Whether to copy the blocks
        """
        return self._get_data_subset(
            lambda arr: is_numeric_dtype(arr.dtype)
            or getattr(arr.dtype, "_is_numeric", False)
        )

    def copy(self, deep: bool | Literal["all"] | None = True) -> Self:
        """
        Make deep or shallow copy of ArrayManager

        Parameters
        ----------
        deep : bool or string, default True
            If False, return shallow copy (do not copy data)
            If 'all', copy data and a deep copy of the index

        Returns
        -------
        BlockManager
        """
        if deep is None:
            # ArrayManager does not yet support CoW, so deep=None always means
            # deep=True for now
            deep = True

        # this preserves the notion of view copying of axes
        if deep:
            # hit in e.g. tests.io.json.test_pandas

            def copy_func(ax):
                return ax.copy(deep=True) if deep == "all" else ax.view()

            new_axes = [copy_func(ax) for ax in self._axes]
        else:
            new_axes = list(self._axes)

        if deep:
            new_arrays = [arr.copy() for arr in self.arrays]
        else:
            new_arrays = list(self.arrays)
        return type(self)(new_arrays, new_axes, verify_integrity=False)

    def reindex_indexer(
        self,
        new_axis,
        indexer,
        axis: AxisInt,
        fill_value=None,
        allow_dups: bool = False,
        copy: bool | None = True,
        # ignored keywords
        only_slice: bool = False,
        # ArrayManager specific keywords
        use_na_proxy: bool = False,
    ) -> Self:
        axis = self._normalize_axis(axis)
        return self._reindex_indexer(
            new_axis,
            indexer,
            axis,
            fill_value,
            allow_dups,
            copy,
            use_na_proxy,
        )

    def _reindex_indexer(
        self,
        new_axis,
        indexer: npt.NDArray[np.intp] | None,
        axis: AxisInt,
        fill_value=None,
        allow_dups: bool = False,
        copy: bool | None = True,
        use_na_proxy: bool = False,
    ) -> Self:
        """
        Parameters
        ----------
        new_axis : Index
        indexer : ndarray[intp] or None
        axis : int
        fill_value : object, default None
        allow_dups : bool, default False
        copy : bool, default True


        pandas-indexer with -1's only.
        """
        if copy is None:
            # ArrayManager does not yet support CoW, so deep=None always means
            # deep=True for now
            copy = True

        if indexer is None:
            if new_axis is self._axes[axis] and not copy:
                return self

            result = self.copy(deep=copy)
            result._axes = list(self._axes)
            result._axes[axis] = new_axis
            return result

        # some axes don't allow reindexing with dups
        if not allow_dups:
            self._axes[axis]._validate_can_reindex(indexer)

        if axis >= self.ndim:
            raise IndexError("Requested axis not found in manager")

        if axis == 1:
            new_arrays = []
            for i in indexer:
                if i == -1:
                    arr = self._make_na_array(
                        fill_value=fill_value, use_na_proxy=use_na_proxy
                    )
                else:
                    arr = self.arrays[i]
                    if copy:
                        arr = arr.copy()
                new_arrays.append(arr)

        else:
            validate_indices(indexer, len(self._axes[0]))
            indexer = ensure_platform_int(indexer)
            mask = indexer == -1
            needs_masking = mask.any()
            new_arrays = [
                take_1d(
                    arr,
                    indexer,
                    allow_fill=needs_masking,
                    fill_value=fill_value,
                    mask=mask,
                    # if fill_value is not None else blk.fill_value
                )
                for arr in self.arrays
            ]

        new_axes = list(self._axes)
        new_axes[axis] = new_axis

        return type(self)(new_arrays, new_axes, verify_integrity=False)

    def take(
        self,
        indexer: npt.NDArray[np.intp],
        axis: AxisInt = 1,
        verify: bool = True,
    ) -> Self:
        """
        Take items along any axis.
        """
        assert isinstance(indexer, np.ndarray), type(indexer)
        assert indexer.dtype == np.intp, indexer.dtype

        axis = self._normalize_axis(axis)

        if not indexer.ndim == 1:
            raise ValueError("indexer should be 1-dimensional")

        n = self.shape_proper[axis]
        indexer = maybe_convert_indices(indexer, n, verify=verify)

        new_labels = self._axes[axis].take(indexer)
        return self._reindex_indexer(
            new_axis=new_labels, indexer=indexer, axis=axis, allow_dups=True
        )

    def _make_na_array(self, fill_value=None, use_na_proxy: bool = False):
        if use_na_proxy:
            assert fill_value is None
            return NullArrayProxy(self.shape_proper[0])

        if fill_value is None:
            fill_value = np.nan

        dtype, fill_value = infer_dtype_from_scalar(fill_value)
        array_values = make_na_array(dtype, self.shape_proper[:1], fill_value)
        return array_values

    def _equal_values(self, other) -> bool:
        """
        Used in .equals defined in base class. Only check the column values
        assuming shape and indexes have already been checked.
        """
        for left, right in zip(self.arrays, other.arrays):
            if not array_equals(left, right):
                return False
        return True

    # TODO
    # to_dict


class ArrayManager(BaseArrayManager):
    @property
    def ndim(self) -> Literal[2]:
        return 2

    def __init__(
        self,
        arrays: list[np.ndarray | ExtensionArray],
        axes: list[Index],
        verify_integrity: bool = True,
    ) -> None:
        # Note: we are storing the axes in "_axes" in the (row, columns) order
        # which contrasts the order how it is stored in BlockManager
        self._axes = axes
        self.arrays = arrays

        if verify_integrity:
            self._axes = [ensure_index(ax) for ax in axes]
            arrays = [extract_pandas_array(x, None, 1)[0] for x in arrays]
            self.arrays = [maybe_coerce_values(arr) for arr in arrays]
            self._verify_integrity()

    def _verify_integrity(self) -> None:
        n_rows, n_columns = self.shape_proper
        if not len(self.arrays) == n_columns:
            raise ValueError(
                "Number of passed arrays must equal the size of the column Index: "
                f"{len(self.arrays)} arrays vs {n_columns} columns."
            )
        for arr in self.arrays:
            if not len(arr) == n_rows:
                raise ValueError(
                    "Passed arrays should have the same length as the rows Index: "
                    f"{len(arr)} vs {n_rows} rows"
                )
            if not isinstance(arr, (np.ndarray, ExtensionArray)):
                raise ValueError(
                    "Passed arrays should be np.ndarray or ExtensionArray instances, "
                    f"got {type(arr)} instead"
                )
            if not arr.ndim == 1:
                raise ValueError(
                    "Passed arrays should be 1-dimensional, got array with "
                    f"{arr.ndim} dimensions instead."
                )

    # --------------------------------------------------------------------
    # Indexing

    def fast_xs(self, loc: int) -> SingleArrayManager:
        """
        Return the array corresponding to `frame.iloc[loc]`.

        Parameters
        ----------
        loc : int

        Returns
        -------
        np.ndarray or ExtensionArray
        """
        dtype = interleaved_dtype([arr.dtype for arr in self.arrays])

        values = [arr[loc] for arr in self.arrays]
        if isinstance(dtype, ExtensionDtype):
            result = dtype.construct_array_type()._from_sequence(values, dtype=dtype)
        # for datetime64/timedelta64, the np.ndarray constructor cannot handle pd.NaT
        elif is_datetime64_ns_dtype(dtype):
            result = DatetimeArray._from_sequence(values, dtype=dtype)._ndarray
        elif is_timedelta64_ns_dtype(dtype):
            result = TimedeltaArray._from_sequence(values, dtype=dtype)._ndarray
        else:
            result = np.array(values, dtype=dtype)
        return SingleArrayManager([result], [self._axes[1]])

    def get_slice(self, slobj: slice, axis: AxisInt = 0) -> ArrayManager:
        axis = self._normalize_axis(axis)

        if axis == 0:
            arrays = [arr[slobj] for arr in self.arrays]
        elif axis == 1:
            arrays = self.arrays[slobj]

        new_axes = list(self._axes)
        new_axes[axis] = new_axes[axis]._getitem_slice(slobj)

        return type(self)(arrays, new_axes, verify_integrity=False)

    def iget(self, i: int) -> SingleArrayManager:
        """
        Return the data as a SingleArrayManager.
        """
        values = self.arrays[i]
        return SingleArrayManager([values], [self._axes[0]])

    def iget_values(self, i: int) -> ArrayLike:
        """
        Return the data for column i as the values (ndarray or ExtensionArray).
        """
        return self.arrays[i]

    @property
    def column_arrays(self) -> list[ArrayLike]:
        """
        Used in the JSON C code to access column arrays.
        """

        return [np.asarray(arr) for arr in self.arrays]

    def iset(
        self,
        loc: int | slice | np.ndarray,
        value: ArrayLike,
        inplace: bool = False,
        refs=None,
    ) -> None:
        """
        Set new column(s).

        This changes the ArrayManager in-place, but replaces (an) existing
        column(s), not changing column values in-place).

        Parameters
        ----------
        loc : integer, slice or boolean mask
            Positional location (already bounds checked)
        value : np.ndarray or ExtensionArray
        inplace : bool, default False
            Whether overwrite existing array as opposed to replacing it.
        """
        # single column -> single integer index
        if lib.is_integer(loc):
            # TODO can we avoid needing to unpack this here? That means converting
            # DataFrame into 1D array when loc is an integer
            if isinstance(value, np.ndarray) and value.ndim == 2:
                assert value.shape[1] == 1
                value = value[:, 0]

            # TODO we receive a datetime/timedelta64 ndarray from DataFrame._iset_item
            # but we should avoid that and pass directly the proper array
            value = maybe_coerce_values(value)

            assert isinstance(value, (np.ndarray, ExtensionArray))
            assert value.ndim == 1
            assert len(value) == len(self._axes[0])
            self.arrays[loc] = value
            return

        # multiple columns -> convert slice or array to integer indices
        elif isinstance(loc, slice):
            indices: range | np.ndarray = range(
                loc.start if loc.start is not None else 0,
                loc.stop if loc.stop is not None else self.shape_proper[1],
                loc.step if loc.step is not None else 1,
            )
        else:
            assert isinstance(loc, np.ndarray)
            assert loc.dtype == "bool"
            indices = np.nonzero(loc)[0]

        assert value.ndim == 2
        assert value.shape[0] == len(self._axes[0])

        for value_idx, mgr_idx in enumerate(indices):
            # error: No overload variant of "__getitem__" of "ExtensionArray" matches
            # argument type "Tuple[slice, int]"
            value_arr = value[:, value_idx]  # type: ignore[call-overload]
            self.arrays[mgr_idx] = value_arr
        return

    def column_setitem(
        self, loc: int, idx: int | slice | np.ndarray, value, inplace_only: bool = False
    ) -> None:
        """
        Set values ("setitem") into a single column (not setting the full column).

        This is a method on the ArrayManager level, to avoid creating an
        intermediate Series at the DataFrame level (`s = df[loc]; s[idx] = value`)
        """
        if not is_integer(loc):
            raise TypeError("The column index should be an integer")
        arr = self.arrays[loc]
        mgr = SingleArrayManager([arr], [self._axes[0]])
        if inplace_only:
            mgr.setitem_inplace(idx, value)
        else:
            new_mgr = mgr.setitem((idx,), value)
            # update existing ArrayManager in-place
            self.arrays[loc] = new_mgr.arrays[0]

    def insert(self, loc: int, item: Hashable, value: ArrayLike, refs=None) -> None:
        """
        Insert item at selected position.

        Parameters
        ----------
        loc : int
        item : hashable
        value : np.ndarray or ExtensionArray
        """
        # insert to the axis; this could possibly raise a TypeError
        new_axis = self.items.insert(loc, item)

        value = extract_array(value, extract_numpy=True)
        if value.ndim == 2:
            if value.shape[0] == 1:
                # error: No overload variant of "__getitem__" of "ExtensionArray"
                # matches argument type "Tuple[int, slice]"
                value = value[0, :]  # type: ignore[call-overload]
            else:
                raise ValueError(
                    f"Expected a 1D array, got an array with shape {value.shape}"
                )
        value = maybe_coerce_values(value)

        # TODO self.arrays can be empty
        # assert len(value) == len(self.arrays[0])

        # TODO is this copy needed?
        arrays = self.arrays.copy()
        arrays.insert(loc, value)

        self.arrays = arrays
        self._axes[1] = new_axis

    def idelete(self, indexer) -> ArrayManager:
        """
        Delete selected locations in-place (new block and array, same BlockManager)
        """
        to_keep = np.ones(self.shape[0], dtype=np.bool_)
        to_keep[indexer] = False

        self.arrays = [self.arrays[i] for i in np.nonzero(to_keep)[0]]
        self._axes = [self._axes[0], self._axes[1][to_keep]]
        return self

    # --------------------------------------------------------------------
    # Array-wise Operation

    def grouped_reduce(self, func: Callable) -> Self:
        """
        Apply grouped reduction function columnwise, returning a new ArrayManager.

        Parameters
        ----------
        func : grouped reduction function

        Returns
        -------
        ArrayManager
        """
        result_arrays: list[np.ndarray] = []
        result_indices: list[int] = []

        for i, arr in enumerate(self.arrays):
            # grouped_reduce functions all expect 2D arrays
            arr = ensure_block_shape(arr, ndim=2)
            res = func(arr)
            if res.ndim == 2:
                # reverse of ensure_block_shape
                assert res.shape[0] == 1
                res = res[0]

            result_arrays.append(res)
            result_indices.append(i)

        if len(result_arrays) == 0:
            nrows = 0
        else:
            nrows = result_arrays[0].shape[0]
        index = Index(range(nrows))

        columns = self.items

        # error: Argument 1 to "ArrayManager" has incompatible type "List[ndarray]";
        # expected "List[Union[ndarray, ExtensionArray]]"
        return type(self)(result_arrays, [index, columns])  # type: ignore[arg-type]

    def reduce(self, func: Callable) -> Self:
        """
        Apply reduction function column-wise, returning a single-row ArrayManager.

        Parameters
        ----------
        func : reduction function

        Returns
        -------
        ArrayManager
        """
        result_arrays: list[np.ndarray] = []
        for i, arr in enumerate(self.arrays):
            res = func(arr, axis=0)

            # TODO NaT doesn't preserve dtype, so we need to ensure to create
            # a timedelta result array if original was timedelta
            # what if datetime results in timedelta? (eg std)
            dtype = arr.dtype if res is NaT else None
            result_arrays.append(
                sanitize_array([res], None, dtype=dtype)  # type: ignore[arg-type]
            )

        index = Index._simple_new(np.array([None], dtype=object))  # placeholder
        columns = self.items

        # error: Argument 1 to "ArrayManager" has incompatible type "List[ndarray]";
        # expected "List[Union[ndarray, ExtensionArray]]"
        new_mgr = type(self)(result_arrays, [index, columns])  # type: ignore[arg-type]
        return new_mgr

    def operate_blockwise(self, other: ArrayManager, array_op) -> ArrayManager:
        """
        Apply array_op blockwise with another (aligned) BlockManager.
        """
        # TODO what if `other` is BlockManager ?
        left_arrays = self.arrays
        right_arrays = other.arrays
        result_arrays = [
            array_op(left, right) for left, right in zip(left_arrays, right_arrays)
        ]
        return type(self)(result_arrays, self._axes)

    def quantile(
        self,
        *,
        qs: Index,  # with dtype float64
        transposed: bool = False,
        interpolation: QuantileInterpolation = "linear",
    ) -> ArrayManager:
        arrs = [ensure_block_shape(x, 2) for x in self.arrays]
        new_arrs = [
            quantile_compat(x, np.asarray(qs._values), interpolation) for x in arrs
        ]
        for i, arr in enumerate(new_arrs):
            if arr.ndim == 2:
                assert arr.shape[0] == 1, arr.shape
                new_arrs[i] = arr[0]

        axes = [qs, self._axes[1]]
        return type(self)(new_arrs, axes)

    # ----------------------------------------------------------------

    def unstack(self, unstacker, fill_value) -> ArrayManager:
        """
        Return a BlockManager with all blocks unstacked.

        Parameters
        ----------
        unstacker : reshape._Unstacker
        fill_value : Any
            fill_value for newly introduced missing values.

        Returns
        -------
        unstacked : BlockManager
        """
        indexer, _ = unstacker._indexer_and_to_sort
        if unstacker.mask.all():
            new_indexer = indexer
            allow_fill = False
            new_mask2D = None
            needs_masking = None
        else:
            new_indexer = np.full(unstacker.mask.shape, -1)
            new_indexer[unstacker.mask] = indexer
            allow_fill = True
            # calculating the full mask once and passing it to take_1d is faster
            # than letting take_1d calculate it in each repeated call
            new_mask2D = (~unstacker.mask).reshape(*unstacker.full_shape)
            needs_masking = new_mask2D.any(axis=0)
        new_indexer2D = new_indexer.reshape(*unstacker.full_shape)
        new_indexer2D = ensure_platform_int(new_indexer2D)

        new_arrays = []
        for arr in self.arrays:
            for i in range(unstacker.full_shape[1]):
                if allow_fill:
                    # error: Value of type "Optional[Any]" is not indexable  [index]
                    new_arr = take_1d(
                        arr,
                        new_indexer2D[:, i],
                        allow_fill=needs_masking[i],  # type: ignore[index]
                        fill_value=fill_value,
                        mask=new_mask2D[:, i],  # type: ignore[index]
                    )
                else:
                    new_arr = take_1d(arr, new_indexer2D[:, i], allow_fill=False)
                new_arrays.append(new_arr)

        new_index = unstacker.new_index
        new_columns = unstacker.get_new_columns(self._axes[1])
        new_axes = [new_index, new_columns]

        return type(self)(new_arrays, new_axes, verify_integrity=False)

    def as_array(
        self,
        dtype=None,
        copy: bool = False,
        na_value: object = lib.no_default,
    ) -> np.ndarray:
        """
        Convert the blockmanager data into an numpy array.

        Parameters
        ----------
        dtype : object, default None
            Data type of the return array.
        copy : bool, default False
            If True then guarantee that a copy is returned. A value of
            False does not guarantee that the underlying data is not
            copied.
        na_value : object, default lib.no_default
            Value to be used as the missing value sentinel.

        Returns
        -------
        arr : ndarray
        """
        if len(self.arrays) == 0:
            empty_arr = np.empty(self.shape, dtype=float)
            return empty_arr.transpose()

        # We want to copy when na_value is provided to avoid
        # mutating the original object
        copy = copy or na_value is not lib.no_default

        if not dtype:
            dtype = interleaved_dtype([arr.dtype for arr in self.arrays])

        dtype = ensure_np_dtype(dtype)

        result = np.empty(self.shape_proper, dtype=dtype)

        for i, arr in enumerate(self.arrays):
            arr = arr.astype(dtype, copy=copy)
            result[:, i] = arr

        if na_value is not lib.no_default:
            result[isna(result)] = na_value

        return result

    @classmethod
    def concat_horizontal(cls, mgrs: list[Self], axes: list[Index]) -> Self:
        """
        Concatenate uniformly-indexed ArrayManagers horizontally.
        """
        # concatting along the columns -> combine reindexed arrays in a single manager
        arrays = list(itertools.chain.from_iterable([mgr.arrays for mgr in mgrs]))
        new_mgr = cls(arrays, [axes[1], axes[0]], verify_integrity=False)
        return new_mgr

    @classmethod
    def concat_vertical(cls, mgrs: list[Self], axes: list[Index]) -> Self:
        """
        Concatenate uniformly-indexed ArrayManagers vertically.
        """
        # concatting along the rows -> concat the reindexed arrays
        # TODO(ArrayManager) doesn't yet preserve the correct dtype
        arrays = [
            concat_arrays([mgrs[i].arrays[j] for i in range(len(mgrs))])
            for j in range(len(mgrs[0].arrays))
        ]
        new_mgr = cls(arrays, [axes[1], axes[0]], verify_integrity=False)
        return new_mgr


class SingleArrayManager(BaseArrayManager, SingleDataManager):
    __slots__ = [
        "_axes",  # private attribute, because 'axes' has different order, see below
        "arrays",
    ]

    arrays: list[np.ndarray | ExtensionArray]
    _axes: list[Index]

    @property
    def ndim(self) -> Literal[1]:
        return 1

    def __init__(
        self,
        arrays: list[np.ndarray | ExtensionArray],
        axes: list[Index],
        verify_integrity: bool = True,
    ) -> None:
        self._axes = axes
        self.arrays = arrays

        if verify_integrity:
            assert len(axes) == 1
            assert len(arrays) == 1
            self._axes = [ensure_index(ax) for ax in self._axes]
            arr = arrays[0]
            arr = maybe_coerce_values(arr)
            arr = extract_pandas_array(arr, None, 1)[0]
            self.arrays = [arr]
            self._verify_integrity()

    def _verify_integrity(self) -> None:
        (n_rows,) = self.shape
        assert len(self.arrays) == 1
        arr = self.arrays[0]
        assert len(arr) == n_rows
        if not arr.ndim == 1:
            raise ValueError(
                "Passed array should be 1-dimensional, got array with "
                f"{arr.ndim} dimensions instead."
            )

    @staticmethod
    def _normalize_axis(axis):
        return axis

    def make_empty(self, axes=None) -> Self:
        """Return an empty ArrayManager with index/array of length 0"""
        if axes is None:
            axes = [Index([], dtype=object)]
        array: np.ndarray = np.array([], dtype=self.dtype)
        return type(self)([array], axes)

    @classmethod
    def from_array(cls, array, index) -> SingleArrayManager:
        return cls([array], [index])

    # error: Cannot override writeable attribute with read-only property
    @property
    def axes(self) -> list[Index]:  # type: ignore[override]
        return self._axes

    @property
    def index(self) -> Index:
        return self._axes[0]

    @property
    def dtype(self):
        return self.array.dtype

    def external_values(self):
        """The array that Series.values returns"""
        return external_values(self.array)

    def internal_values(self):
        """The array that Series._values returns"""
        return self.array

    def array_values(self):
        """The array that Series.array returns"""
        arr = self.array
        if isinstance(arr, np.ndarray):
            arr = NumpyExtensionArray(arr)
        return arr

    @property
    def _can_hold_na(self) -> bool:
        if isinstance(self.array, np.ndarray):
            return self.array.dtype.kind not in "iub"
        else:
            # ExtensionArray
            return self.array._can_hold_na

    @property
    def is_single_block(self) -> bool:
        return True

    def fast_xs(self, loc: int) -> SingleArrayManager:
        raise NotImplementedError("Use series._values[loc] instead")

    def get_slice(self, slobj: slice, axis: AxisInt = 0) -> SingleArrayManager:
        if axis >= self.ndim:
            raise IndexError("Requested axis not found in manager")

        new_array = self.array[slobj]
        new_index = self.index._getitem_slice(slobj)
        return type(self)([new_array], [new_index], verify_integrity=False)

    def get_rows_with_mask(self, indexer: npt.NDArray[np.bool_]) -> SingleArrayManager:
        new_array = self.array[indexer]
        new_index = self.index[indexer]
        return type(self)([new_array], [new_index])

    # error: Signature of "apply" incompatible with supertype "BaseArrayManager"
    def apply(self, func, **kwargs) -> Self:  # type: ignore[override]
        if callable(func):
            new_array = func(self.array, **kwargs)
        else:
            new_array = getattr(self.array, func)(**kwargs)
        return type(self)([new_array], self._axes)

    def setitem(self, indexer, value, warn: bool = True) -> SingleArrayManager:
        """
        Set values with indexer.

        For SingleArrayManager, this backs s[indexer] = value

        See `setitem_inplace` for a version that works inplace and doesn't
        return a new Manager.
        """
        if isinstance(indexer, np.ndarray) and indexer.ndim > self.ndim:
            raise ValueError(f"Cannot set values with ndim > {self.ndim}")
        return self.apply_with_block("setitem", indexer=indexer, value=value)

    def idelete(self, indexer) -> SingleArrayManager:
        """
        Delete selected locations in-place (new array, same ArrayManager)
        """
        to_keep = np.ones(self.shape[0], dtype=np.bool_)
        to_keep[indexer] = False

        self.arrays = [self.arrays[0][to_keep]]
        self._axes = [self._axes[0][to_keep]]
        return self

    def _get_data_subset(self, predicate: Callable) -> SingleArrayManager:
        # used in get_numeric_data / get_bool_data
        if predicate(self.array):
            return type(self)(self.arrays, self._axes, verify_integrity=False)
        else:
            return self.make_empty()

    def set_values(self, values: ArrayLike) -> None:
        """
        Set (replace) the values of the SingleArrayManager in place.

        Use at your own risk! This does not check if the passed values are
        valid for the current SingleArrayManager (length, dtype, etc).
        """
        self.arrays[0] = values

    def to_2d_mgr(self, columns: Index) -> ArrayManager:
        """
        Manager analogue of Series.to_frame
        """
        arrays = [self.arrays[0]]
        axes = [self.axes[0], columns]

        return ArrayManager(arrays, axes, verify_integrity=False)


class NullArrayProxy:
    """
    Proxy object for an all-NA array.

    Only stores the length of the array, and not the dtype. The dtype
    will only be known when actually concatenating (after determining the
    common dtype, for which this proxy is ignored).
    Using this object avoids that the internals/concat.py needs to determine
    the proper dtype and array type.
    """

    ndim = 1

    def __init__(self, n: int) -> None:
        self.n = n

    @property
    def shape(self) -> tuple[int]:
        return (self.n,)

    def to_array(self, dtype: DtypeObj) -> ArrayLike:
        """
        Helper function to create the actual all-NA array from the NullArrayProxy
        object.

        Parameters
        ----------
        arr : NullArrayProxy
        dtype : the dtype for the resulting array

        Returns
        -------
        np.ndarray or ExtensionArray
        """
        if isinstance(dtype, ExtensionDtype):
            empty = dtype.construct_array_type()._from_sequence([], dtype=dtype)
            indexer = -np.ones(self.n, dtype=np.intp)
            return empty.take(indexer, allow_fill=True)
        else:
            # when introducing missing values, int becomes float, bool becomes object
            dtype = ensure_dtype_can_hold_na(dtype)
            fill_value = na_value_for_dtype(dtype)
            arr = np.empty(self.n, dtype=dtype)
            arr.fill(fill_value)
            return ensure_wrapped_if_datetimelike(arr)


def concat_arrays(to_concat: list) -> ArrayLike:
    """
    Alternative for concat_compat but specialized for use in the ArrayManager.

    Differences: only deals with 1D arrays (no axis keyword), assumes
    ensure_wrapped_if_datetimelike and does not skip empty arrays to determine
    the dtype.
    In addition ensures that all NullArrayProxies get replaced with actual
    arrays.

    Parameters
    ----------
    to_concat : list of arrays

    Returns
    -------
    np.ndarray or ExtensionArray
    """
    # ignore the all-NA proxies to determine the resulting dtype
    to_concat_no_proxy = [x for x in to_concat if not isinstance(x, NullArrayProxy)]

    dtypes = {x.dtype for x in to_concat_no_proxy}
    single_dtype = len(dtypes) == 1

    if single_dtype:
        target_dtype = to_concat_no_proxy[0].dtype
    elif all(lib.is_np_dtype(x, "iub") for x in dtypes):
        # GH#42092
        target_dtype = np_find_common_type(*dtypes)
    else:
        target_dtype = find_common_type([arr.dtype for arr in to_concat_no_proxy])

    to_concat = [
        arr.to_array(target_dtype)
        if isinstance(arr, NullArrayProxy)
        else astype_array(arr, target_dtype, copy=False)
        for arr in to_concat
    ]

    if isinstance(to_concat[0], ExtensionArray):
        cls = type(to_concat[0])
        return cls._concat_same_type(to_concat)

    result = np.concatenate(to_concat)

    # TODO decide on exact behaviour (we shouldn't do this only for empty result)
    # see https://github.com/pandas-dev/pandas/issues/39817
    if len(result) == 0:
        # all empties -> check for bool to not coerce to float
        kinds = {obj.dtype.kind for obj in to_concat_no_proxy}
        if len(kinds) != 1:
            if "b" in kinds:
                result = result.astype(object)
    return result
```
