## Supplementary software v0.2.1 for "Virtual control arms for paediatric myopia trials: external validation of axial-elongation models": base.py

```
"""
Base class for the internal managers. Both BlockManager and ArrayManager
inherit from this class.
"""
from __future__ import annotations

from typing import (
    TYPE_CHECKING,
    Any,
    Literal,
    cast,
    final,
)

import numpy as np

from pandas._config import (
    using_copy_on_write,
    warn_copy_on_write,
)

from pandas._libs import (
    algos as libalgos,
    lib,
)
from pandas.errors import AbstractMethodError
from pandas.util._validators import validate_bool_kwarg

from pandas.core.dtypes.cast import (
    find_common_type,
    np_can_hold_element,
)
from pandas.core.dtypes.dtypes import (
    ExtensionDtype,
    SparseDtype,
)

from pandas.core.base import PandasObject
from pandas.core.construction import extract_array
from pandas.core.indexes.api import (
    Index,
    default_index,
)

if TYPE_CHECKING:
    from pandas._typing import (
        ArrayLike,
        AxisInt,
        DtypeObj,
        Self,
        Shape,
    )


class _AlreadyWarned:
    def __init__(self):
        # This class is used on the manager level to the block level to
        # ensure that we warn only once. The block method can update the
        # warned_already option without returning a value to keep the
        # interface consistent. This is only a temporary solution for
        # CoW warnings.
        self.warned_already = False


class DataManager(PandasObject):
    # TODO share more methods/attributes

    axes: list[Index]

    @property
    def items(self) -> Index:
        raise AbstractMethodError(self)

    @final
    def __len__(self) -> int:
        return len(self.items)

    @property
    def ndim(self) -> int:
        return len(self.axes)

    @property
    def shape(self) -> Shape:
        return tuple(len(ax) for ax in self.axes)

    @final
    def _validate_set_axis(self, axis: AxisInt, new_labels: Index) -> None:
        # Caller is responsible for ensuring we have an Index object.
        old_len = len(self.axes[axis])
        new_len = len(new_labels)

        if axis == 1 and len(self.items) == 0:
            # If we are setting the index on a DataFrame with no columns,
            #  it is OK to change the length.
            pass

        elif new_len != old_len:
            raise ValueError(
                f"Length mismatch: Expected axis has {old_len} elements, new "
                f"values have {new_len} elements"
            )

    def reindex_indexer(
        self,
        new_axis,
        indexer,
        axis: AxisInt,
        fill_value=None,
        allow_dups: bool = False,
        copy: bool = True,
        only_slice: bool = False,
    ) -> Self:
        raise AbstractMethodError(self)

    @final
    def reindex_axis(
        self,
        new_index: Index,
        axis: AxisInt,
        fill_value=None,
        only_slice: bool = False,
    ) -> Self:
        """
        Conform data manager to new index.
        """
        new_index, indexer = self.axes[axis].reindex(new_index)

        return self.reindex_indexer(
            new_index,
            indexer,
            axis=axis,
            fill_value=fill_value,
            copy=False,
            only_slice=only_slice,
        )

    def _equal_values(self, other: Self) -> bool:
        """
        To be implemented by the subclasses. Only check the column values
        assuming shape and indexes have already been checked.
        """
        raise AbstractMethodError(self)

    @final
    def equals(self, other: object) -> bool:
        """
        Implementation for DataFrame.equals
        """
        if not isinstance(other, type(self)):
            return False

        self_axes, other_axes = self.axes, other.axes
        if len(self_axes) != len(other_axes):
            return False
        if not all(ax1.equals(ax2) for ax1, ax2 in zip(self_axes, other_axes)):
            return False

        return self._equal_values(other)

    def apply(
        self,
        f,
        align_keys: list[str] | None = None,
        **kwargs,
    ) -> Self:
        raise AbstractMethodError(self)

    def apply_with_block(
        self,
        f,
        align_keys: list[str] | None = None,
        **kwargs,
    ) -> Self:
        raise AbstractMethodError(self)

    @final
    def isna(self, func) -> Self:
        return self.apply("apply", func=func)

    @final
    def fillna(self, value, limit: int | None, inplace: bool, downcast) -> Self:
        if limit is not None:
            # Do this validation even if we go through one of the no-op paths
            limit = libalgos.validate_limit(None, limit=limit)

        return self.apply_with_block(
            "fillna",
            value=value,
            limit=limit,
            inplace=inplace,
            downcast=downcast,
            using_cow=using_copy_on_write(),
            already_warned=_AlreadyWarned(),
        )

    @final
    def where(self, other, cond, align: bool) -> Self:
        if align:
            align_keys = ["other", "cond"]
        else:
            align_keys = ["cond"]
            other = extract_array(other, extract_numpy=True)

        return self.apply_with_block(
            "where",
            align_keys=align_keys,
            other=other,
            cond=cond,
            using_cow=using_copy_on_write(),
        )

    @final
    def putmask(self, mask, new, align: bool = True, warn: bool = True) -> Self:
        if align:
            align_keys = ["new", "mask"]
        else:
            align_keys = ["mask"]
            new = extract_array(new, extract_numpy=True)

        already_warned = None
        if warn_copy_on_write():
            already_warned = _AlreadyWarned()
            if not warn:
                already_warned.warned_already = True

        return self.apply_with_block(
            "putmask",
            align_keys=align_keys,
            mask=mask,
            new=new,
            using_cow=using_copy_on_write(),
            already_warned=already_warned,
        )

    @final
    def round(self, decimals: int, using_cow: bool = False) -> Self:
        return self.apply_with_block(
            "round",
            decimals=decimals,
            using_cow=using_cow,
        )

    @final
    def replace(self, to_replace, value, inplace: bool) -> Self:
        inplace = validate_bool_kwarg(inplace, "inplace")
        # NDFrame.replace ensures the not-is_list_likes here
        assert not lib.is_list_like(to_replace)
        assert not lib.is_list_like(value)
        return self.apply_with_block(
            "replace",
            to_replace=to_replace,
            value=value,
            inplace=inplace,
            using_cow=using_copy_on_write(),
            already_warned=_AlreadyWarned(),
        )

    @final
    def replace_regex(self, **kwargs) -> Self:
        return self.apply_with_block(
            "_replace_regex",
            **kwargs,
            using_cow=using_copy_on_write(),
            already_warned=_AlreadyWarned(),
        )

    @final
    def replace_list(
        self,
        src_list: list[Any],
        dest_list: list[Any],
        inplace: bool = False,
        regex: bool = False,
    ) -> Self:
        """do a list replace"""
        inplace = validate_bool_kwarg(inplace, "inplace")

        bm = self.apply_with_block(
            "replace_list",
            src_list=src_list,
            dest_list=dest_list,
            inplace=inplace,
            regex=regex,
            using_cow=using_copy_on_write(),
            already_warned=_AlreadyWarned(),
        )
        bm._consolidate_inplace()
        return bm

    def interpolate(self, inplace: bool, **kwargs) -> Self:
        return self.apply_with_block(
            "interpolate",
            inplace=inplace,
            **kwargs,
            using_cow=using_copy_on_write(),
            already_warned=_AlreadyWarned(),
        )

    def pad_or_backfill(self, inplace: bool, **kwargs) -> Self:
        return self.apply_with_block(
            "pad_or_backfill",
            inplace=inplace,
            **kwargs,
            using_cow=using_copy_on_write(),
            already_warned=_AlreadyWarned(),
        )

    def shift(self, periods: int, fill_value) -> Self:
        if fill_value is lib.no_default:
            fill_value = None

        return self.apply_with_block("shift", periods=periods, fill_value=fill_value)

    # --------------------------------------------------------------------
    # Consolidation: No-ops for all but BlockManager

    def is_consolidated(self) -> bool:
        return True

    def consolidate(self) -> Self:
        return self

    def _consolidate_inplace(self) -> None:
        return


class SingleDataManager(DataManager):
    @property
    def ndim(self) -> Literal[1]:
        return 1

    @final
    @property
    def array(self) -> ArrayLike:
        """
        Quick access to the backing array of the Block or SingleArrayManager.
        """
        # error: "SingleDataManager" has no attribute "arrays"; maybe "array"
        return self.arrays[0]  # type: ignore[attr-defined]

    def setitem_inplace(self, indexer, value, warn: bool = True) -> None:
        """
        Set values with indexer.

        For Single[Block/Array]Manager, this backs s[indexer] = value

        This is an inplace version of `setitem()`, mutating the manager/values
        in place, not returning a new Manager (and Block), and thus never changing
        the dtype.
        """
        arr = self.array

        # EAs will do this validation in their own __setitem__ methods.
        if isinstance(arr, np.ndarray):
            # Note: checking for ndarray instead of np.dtype means we exclude
            #  dt64/td64, which do their own validation.
            value = np_can_hold_element(arr.dtype, value)

        if isinstance(value, np.ndarray) and value.ndim == 1 and len(value) == 1:
            # NumPy 1.25 deprecation: https://github.com/numpy/numpy/pull/10615
            value = value[0, ...]

        arr[indexer] = value

    def grouped_reduce(self, func):
        arr = self.array
        res = func(arr)
        index = default_index(len(res))

        mgr = type(self).from_array(res, index)
        return mgr

    @classmethod
    def from_array(cls, arr: ArrayLike, index: Index):
        raise AbstractMethodError(cls)


def interleaved_dtype(dtypes: list[DtypeObj]) -> DtypeObj | None:
    """
    Find the common dtype for `blocks`.

    Parameters
    ----------
    blocks : List[DtypeObj]

    Returns
    -------
    dtype : np.dtype, ExtensionDtype, or None
        None is returned when `blocks` is empty.
    """
    if not len(dtypes):
        return None

    return find_common_type(dtypes)


def ensure_np_dtype(dtype: DtypeObj) -> np.dtype:
    # TODO: https://github.com/pandas-dev/pandas/issues/22791
    # Give EAs some input on what happens here. Sparse needs this.
    if isinstance(dtype, SparseDtype):
        dtype = dtype.subtype
        dtype = cast(np.dtype, dtype)
    elif isinstance(dtype, ExtensionDtype):
        dtype = np.dtype("object")
    elif dtype == np.dtype(str):
        dtype = np.dtype("object")
    return dtype
```
