## Supplementary software v0.2.1 for "Virtual control arms for paediatric myopia trials: external validation of axial-elongation models": blocks.py

```
from __future__ import annotations

from functools import wraps
import inspect
import re
from typing import (
    TYPE_CHECKING,
    Any,
    Callable,
    Literal,
    cast,
    final,
)
import warnings
import weakref

import numpy as np

from pandas._config import (
    get_option,
    using_copy_on_write,
    warn_copy_on_write,
)

from pandas._libs import (
    NaT,
    internals as libinternals,
    lib,
)
from pandas._libs.internals import (
    BlockPlacement,
    BlockValuesRefs,
)
from pandas._libs.missing import NA
from pandas._typing import (
    ArrayLike,
    AxisInt,
    DtypeBackend,
    DtypeObj,
    F,
    FillnaOptions,
    IgnoreRaise,
    InterpolateOptions,
    QuantileInterpolation,
    Self,
    Shape,
    npt,
)
from pandas.errors import AbstractMethodError
from pandas.util._decorators import cache_readonly
from pandas.util._exceptions import find_stack_level
from pandas.util._validators import validate_bool_kwarg

from pandas.core.dtypes.astype import (
    astype_array_safe,
    astype_is_view,
)
from pandas.core.dtypes.cast import (
    LossySetitemError,
    can_hold_element,
    convert_dtypes,
    find_result_type,
    maybe_downcast_to_dtype,
    np_can_hold_element,
)
from pandas.core.dtypes.common import (
    is_1d_only_ea_dtype,
    is_float_dtype,
    is_integer_dtype,
    is_list_like,
    is_scalar,
    is_string_dtype,
)
from pandas.core.dtypes.dtypes import (
    DatetimeTZDtype,
    ExtensionDtype,
    IntervalDtype,
    NumpyEADtype,
    PeriodDtype,
)
from pandas.core.dtypes.generic import (
    ABCDataFrame,
    ABCIndex,
    ABCNumpyExtensionArray,
    ABCSeries,
)
from pandas.core.dtypes.inference import is_re
from pandas.core.dtypes.missing import (
    is_valid_na_for_dtype,
    isna,
    na_value_for_dtype,
)

from pandas.core import missing
import pandas.core.algorithms as algos
from pandas.core.array_algos.putmask import (
    extract_bool_array,
    putmask_inplace,
    putmask_without_repeat,
    setitem_datetimelike_compat,
    validate_putmask,
)
from pandas.core.array_algos.quantile import quantile_compat
from pandas.core.array_algos.replace import (
    compare_or_regex_search,
    replace_regex,
    should_use_regex,
)
from pandas.core.array_algos.transforms import shift
from pandas.core.arrays import (
    Categorical,
    DatetimeArray,
    ExtensionArray,
    IntervalArray,
    NumpyExtensionArray,
    PeriodArray,
    TimedeltaArray,
)
from pandas.core.arrays.string_ import StringDtype
from pandas.core.base import PandasObject
import pandas.core.common as com
from pandas.core.computation import expressions
from pandas.core.construction import (
    ensure_wrapped_if_datetimelike,
    extract_array,
)
from pandas.core.indexers import check_setitem_lengths
from pandas.core.indexes.base import get_values_for_csv

if TYPE_CHECKING:
    from collections.abc import (
        Iterable,
        Sequence,
    )

    from pandas.core.api import Index
    from pandas.core.arrays._mixins import NDArrayBackedExtensionArray

# comparison is faster than is_object_dtype
_dtype_obj = np.dtype("object")


COW_WARNING_GENERAL_MSG = """\
Setting a value on a view: behaviour will change in pandas 3.0.
You are mutating a Series or DataFrame object, and currently this mutation will
also have effect on other Series or DataFrame objects that share data with this
object. In pandas 3.0 (with Copy-on-Write), updating one Series or DataFrame object
will never modify another.
"""


COW_WARNING_SETITEM_MSG = """\
Setting a value on a view: behaviour will change in pandas 3.0.
Currently, the mutation will also have effect on the object that shares data
with this object. For example, when setting a value in a Series that was
extracted from a column of a DataFrame, that DataFrame will also be updated:

    ser = df["col"]
    ser[0] = 0     <--- in pandas 2, this also updates `df`

In pandas 3.0 (with Copy-on-Write), updating one Series/DataFrame will never
modify another, and thus in the example above, `df` will not be changed.
"""


def maybe_split(meth: F) -> F:
    """
    If we have a multi-column block, split and operate block-wise.  Otherwise
    use the original method.
    """

    @wraps(meth)
    def newfunc(self, *args, **kwargs) -> list[Block]:
        if self.ndim == 1 or self.shape[0] == 1:
            return meth(self, *args, **kwargs)
        else:
            # Split and operate column-by-column
            return self.split_and_operate(meth, *args, **kwargs)

    return cast(F, newfunc)


class Block(PandasObject, libinternals.Block):
    """
    Canonical n-dimensional unit of homogeneous dtype contained in a pandas
    data structure

    Index-ignorant; let the container take care of that
    """

    values: np.ndarray | ExtensionArray
    ndim: int
    refs: BlockValuesRefs
    __init__: Callable

    __slots__ = ()
    is_numeric = False

    @final
    @cache_readonly
    def _validate_ndim(self) -> bool:
        """
        We validate dimension for blocks that can hold 2D values, which for now
        means numpy dtypes or DatetimeTZDtype.
        """
        dtype = self.dtype
        return not isinstance(dtype, ExtensionDtype) or isinstance(
            dtype, DatetimeTZDtype
        )

    @final
    @cache_readonly
    def is_object(self) -> bool:
        return self.values.dtype == _dtype_obj

    @final
    @cache_readonly
    def is_extension(self) -> bool:
        return not lib.is_np_dtype(self.values.dtype)

    @final
    @cache_readonly
    def _can_consolidate(self) -> bool:
        # We _could_ consolidate for DatetimeTZDtype but don't for now.
        return not self.is_extension

    @final
    @cache_readonly
    def _consolidate_key(self):
        return self._can_consolidate, self.dtype.name

    @final
    @cache_readonly
    def _can_hold_na(self) -> bool:
        """
        Can we store NA values in this Block?
        """
        dtype = self.dtype
        if isinstance(dtype, np.dtype):
            return dtype.kind not in "iub"
        return dtype._can_hold_na

    @final
    @property
    def is_bool(self) -> bool:
        """
        We can be bool if a) we are bool dtype or b) object dtype with bool objects.
        """
        return self.values.dtype == np.dtype(bool)

    @final
    def external_values(self):
        return external_values(self.values)

    @final
    @cache_readonly
    def fill_value(self):
        # Used in reindex_indexer
        return na_value_for_dtype(self.dtype, compat=False)

    @final
    def _standardize_fill_value(self, value):
        # if we are passed a scalar None, convert it here
        if self.dtype != _dtype_obj and is_valid_na_for_dtype(value, self.dtype):
            value = self.fill_value
        return value

    @property
    def mgr_locs(self) -> BlockPlacement:
        return self._mgr_locs

    @mgr_locs.setter
    def mgr_locs(self, new_mgr_locs: BlockPlacement) -> None:
        self._mgr_locs = new_mgr_locs

    @final
    def make_block(
        self,
        values,
        placement: BlockPlacement | None = None,
        refs: BlockValuesRefs | None = None,
    ) -> Block:
        """
        Create a new block, with type inference propagate any values that are
        not specified
        """
        if placement is None:
            placement = self._mgr_locs
        if self.is_extension:
            values = ensure_block_shape(values, ndim=self.ndim)

        return new_block(values, placement=placement, ndim=self.ndim, refs=refs)

    @final
    def make_block_same_class(
        self,
        values,
        placement: BlockPlacement | None = None,
        refs: BlockValuesRefs | None = None,
    ) -> Self:
        """Wrap given values in a block of same type as self."""
        # Pre-2.0 we called ensure_wrapped_if_datetimelike because fastparquet
        #  relied on it, as of 2.0 the caller is responsible for this.
        if placement is None:
            placement = self._mgr_locs

        # We assume maybe_coerce_values has already been called
        return type(self)(values, placement=placement, ndim=self.ndim, refs=refs)

    @final
    def __repr__(self) -> str:
        # don't want to print out all of the items here
        name = type(self).__name__
        if self.ndim == 1:
            result = f"{name}: {len(self)} dtype: {self.dtype}"
        else:
            shape = " x ".join([str(s) for s in self.shape])
            result = f"{name}: {self.mgr_locs.indexer}, {shape}, dtype: {self.dtype}"

        return result

    @final
    def __len__(self) -> int:
        return len(self.values)

    @final
    def slice_block_columns(self, slc: slice) -> Self:
        """
        Perform __getitem__-like, return result as block.
        """
        new_mgr_locs = self._mgr_locs[slc]

        new_values = self._slice(slc)
        refs = self.refs
        return type(self)(new_values, new_mgr_locs, self.ndim, refs=refs)

    @final
    def take_block_columns(self, indices: npt.NDArray[np.intp]) -> Self:
        """
        Perform __getitem__-like, return result as block.

        Only supports slices that preserve dimensionality.
        """
        # Note: only called from is from internals.concat, and we can verify
        #  that never happens with 1-column blocks, i.e. never for ExtensionBlock.

        new_mgr_locs = self._mgr_locs[indices]

        new_values = self._slice(indices)
        return type(self)(new_values, new_mgr_locs, self.ndim, refs=None)

    @final
    def getitem_block_columns(
        self, slicer: slice, new_mgr_locs: BlockPlacement, ref_inplace_op: bool = False
    ) -> Self:
        """
        Perform __getitem__-like, return result as block.

        Only supports slices that preserve dimensionality.
        """
        new_values = self._slice(slicer)
        refs = self.refs if not ref_inplace_op or self.refs.has_reference() else None
        return type(self)(new_values, new_mgr_locs, self.ndim, refs=refs)

    @final
    def _can_hold_element(self, element: Any) -> bool:
        """require the same dtype as ourselves"""
        element = extract_array(element, extract_numpy=True)
        return can_hold_element(self.values, element)

    @final
    def should_store(self, value: ArrayLike) -> bool:
        """
        Should we set self.values[indexer] = value inplace or do we need to cast?

        Parameters
        ----------
        value : np.ndarray or ExtensionArray

        Returns
        -------
        bool
        """
        return value.dtype == self.dtype

    # ---------------------------------------------------------------------
    # Apply/Reduce and Helpers

    @final
    def apply(self, func, **kwargs) -> list[Block]:
        """
        apply the function to my values; return a block if we are not
        one
        """
        result = func(self.values, **kwargs)

        result = maybe_coerce_values(result)
        return self._split_op_result(result)

    @final
    def reduce(self, func) -> list[Block]:
        # We will apply the function and reshape the result into a single-row
        #  Block with the same mgr_locs; squeezing will be done at a higher level
        assert self.ndim == 2

        result = func(self.values)

        if self.values.ndim == 1:
            res_values = result
        else:
            res_values = result.reshape(-1, 1)

        nb = self.make_block(res_values)
        return [nb]

    @final
    def _split_op_result(self, result: ArrayLike) -> list[Block]:
        # See also: split_and_operate
        if result.ndim > 1 and isinstance(result.dtype, ExtensionDtype):
            # TODO(EA2D): unnecessary with 2D EAs
            # if we get a 2D ExtensionArray, we need to split it into 1D pieces
            nbs = []
            for i, loc in enumerate(self._mgr_locs):
                if not is_1d_only_ea_dtype(result.dtype):
                    vals = result[i : i + 1]
                else:
                    vals = result[i]

                bp = BlockPlacement(loc)
                block = self.make_block(values=vals, placement=bp)
                nbs.append(block)
            return nbs

        nb = self.make_block(result)

        return [nb]

    @final
    def _split(self) -> list[Block]:
        """
        Split a block into a list of single-column blocks.
        """
        assert self.ndim == 2

        new_blocks = []
        for i, ref_loc in enumerate(self._mgr_locs):
            vals = self.values[slice(i, i + 1)]

            bp = BlockPlacement(ref_loc)
            nb = type(self)(vals, placement=bp, ndim=2, refs=self.refs)
            new_blocks.append(nb)
        return new_blocks

    @final
    def split_and_operate(self, func, *args, **kwargs) -> list[Block]:
        """
        Split the block and apply func column-by-column.

        Parameters
        ----------
        func : Block method
        *args
        **kwargs

        Returns
        -------
        List[Block]
        """
        assert self.ndim == 2 and self.shape[0] != 1

        res_blocks = []
        for nb in self._split():
            rbs = func(nb, *args, **kwargs)
            res_blocks.extend(rbs)
        return res_blocks

    # ---------------------------------------------------------------------
    # Up/Down-casting

    @final
    def coerce_to_target_dtype(
        self, other, warn_on_upcast: bool = False, using_cow: bool = False
    ) -> Block:
        """
        coerce the current block to a dtype compat for other
        we will return a block, possibly object, and not raise

        we can also safely try to coerce to the same dtype
        and will receive the same block
        """
        new_dtype = find_result_type(self.values.dtype, other)
        if new_dtype == self.dtype:
            # GH#52927 avoid RecursionError
            raise AssertionError(
                "Something has gone wrong, please report a bug at "
                "https://github.com/pandas-dev/pandas/issues"
            )

        # In a future version of pandas, the default will be that
        # setting `nan` into an integer series won't raise.
        if (
            is_scalar(other)
            and is_integer_dtype(self.values.dtype)
            and isna(other)
            and other is not NaT
            and not (
                isinstance(other, (np.datetime64, np.timedelta64)) and np.isnat(other)
            )
        ):
            warn_on_upcast = False
        elif (
            isinstance(other, np.ndarray)
            and other.ndim == 1
            and is_integer_dtype(self.values.dtype)
            and is_float_dtype(other.dtype)
            and lib.has_only_ints_or_nan(other)
        ):
            warn_on_upcast = False

        if warn_on_upcast:
            warnings.warn(
                f"Setting an item of incompatible dtype is deprecated "
                "and will raise an error in a future version of pandas. "
                f"Value '{other}' has dtype incompatible with {self.values.dtype}, "
                "please explicitly cast to a compatible dtype first.",
                FutureWarning,
                stacklevel=find_stack_level(),
            )
        if self.values.dtype == new_dtype:
            raise AssertionError(
                f"Did not expect new dtype {new_dtype} to equal self.dtype "
                f"{self.values.dtype}. Please report a bug at "
                "https://github.com/pandas-dev/pandas/issues."
            )
        copy = False
        if (
            not using_cow
            and isinstance(self.dtype, StringDtype)
            and self.dtype.storage == "python"
        ):
            copy = True
        return self.astype(new_dtype, copy=copy, using_cow=using_cow)

    @final
    def _maybe_downcast(
        self,
        blocks: list[Block],
        downcast,
        using_cow: bool,
        caller: str,
    ) -> list[Block]:
        if downcast is False:
            return blocks

        if self.dtype == _dtype_obj:
            # TODO: does it matter that self.dtype might not match blocks[i].dtype?
            # GH#44241 We downcast regardless of the argument;
            #  respecting 'downcast=None' may be worthwhile at some point,
            #  but ATM it breaks too much existing code.
            # split and convert the blocks

            if caller == "fillna" and get_option("future.no_silent_downcasting"):
                return blocks

            nbs = extend_blocks(
                [
                    blk.convert(
                        using_cow=using_cow, copy=not using_cow, convert_string=False
                    )
                    for blk in blocks
                ]
            )
            if caller == "fillna":
                if len(nbs) != len(blocks) or not all(
                    x.dtype == y.dtype for x, y in zip(nbs, blocks)
                ):
                    # GH#54261
                    warnings.warn(
                        "Downcasting object dtype arrays on .fillna, .ffill, .bfill "
                        "is deprecated and will change in a future version. "
                        "Call result.infer_objects(copy=False) instead. "
                        "To opt-in to the future "
                        "behavior, set "
                        "`pd.set_option('future.no_silent_downcasting', True)`",
                        FutureWarning,
                        stacklevel=find_stack_level(),
                    )

            return nbs

        elif downcast is None:
            return blocks
        elif caller == "where" and get_option("future.no_silent_downcasting") is True:
            return blocks
        else:
            nbs = extend_blocks([b._downcast_2d(downcast, using_cow) for b in blocks])

        # When _maybe_downcast is called with caller="where", it is either
        #  a) with downcast=False, which is a no-op (the desired future behavior)
        #  b) with downcast="infer", which is _not_ passed by the user.
        # In the latter case the future behavior is to stop doing inference,
        #  so we issue a warning if and only if some inference occurred.
        if caller == "where":
            # GH#53656
            if len(blocks) != len(nbs) or any(
                left.dtype != right.dtype for left, right in zip(blocks, nbs)
            ):
                # In this case _maybe_downcast was _not_ a no-op, so the behavior
                #  will change, so we issue a warning.
                warnings.warn(
                    "Downcasting behavior in Series and DataFrame methods 'where', "
                    "'mask', and 'clip' is deprecated. In a future "
                    "version this will not infer object dtypes or cast all-round "
                    "floats to integers. Instead call "
                    "result.infer_objects(copy=False) for object inference, "
                    "or cast round floats explicitly. To opt-in to the future "
                    "behavior, set "
                    "`pd.set_option('future.no_silent_downcasting', True)`",
                    FutureWarning,
                    stacklevel=find_stack_level(),
                )

        return nbs

    @final
    @maybe_split
    def _downcast_2d(self, dtype, using_cow: bool = False) -> list[Block]:
        """
        downcast specialized to 2D case post-validation.

        Refactored to allow use of maybe_split.
        """
        new_values = maybe_downcast_to_dtype(self.values, dtype=dtype)
        new_values = maybe_coerce_values(new_values)
        refs = self.refs if new_values is self.values else None
        return [self.make_block(new_values, refs=refs)]

    @final
    def convert(
        self,
        *,
        copy: bool = True,
        using_cow: bool = False,
        convert_string: bool = True,
    ) -> list[Block]:
        """
        Attempt to coerce any object types to better types. Return a copy
        of the block (if copy = True).
        """
        if not self.is_object:
            if not copy and using_cow:
                return [self.copy(deep=False)]
            return [self.copy()] if copy else [self]

        if self.ndim != 1 and self.shape[0] != 1:
            blocks = self.split_and_operate(
                Block.convert,
                copy=copy,
                using_cow=using_cow,
                convert_string=convert_string,
            )
            if all(blk.dtype.kind == "O" for blk in blocks):
                # Avoid fragmenting the block if convert is a no-op
                if using_cow:
                    return [self.copy(deep=False)]
                return [self.copy()] if copy else [self]
            return blocks

        values = self.values
        if values.ndim == 2:
            # the check above ensures we only get here with values.shape[0] == 1,
            # avoid doing .ravel as that might make a copy
            values = values[0]

        res_values = lib.maybe_convert_objects(
            values,  # type: ignore[arg-type]
            convert_non_numeric=True,
            convert_string=convert_string,
        )
        refs = None
        if (
            copy
            and res_values is values
            or isinstance(res_values, NumpyExtensionArray)
            and res_values._ndarray is values
        ):
            res_values = res_values.copy()
        elif res_values is values:
            refs = self.refs

        res_values = ensure_block_shape(res_values, self.ndim)
        res_values = maybe_coerce_values(res_values)
        return [self.make_block(res_values, refs=refs)]

    def convert_dtypes(
        self,
        copy: bool,
        using_cow: bool,
        infer_objects: bool = True,
        convert_string: bool = True,
        convert_integer: bool = True,
        convert_boolean: bool = True,
        convert_floating: bool = True,
        dtype_backend: DtypeBackend = "numpy_nullable",
    ) -> list[Block]:
        if infer_objects and self.is_object:
            blks = self.convert(copy=False, using_cow=using_cow)
        else:
            blks = [self]

        if not any(
            [convert_floating, convert_integer, convert_boolean, convert_string]
        ):
            return [b.copy(deep=copy) for b in blks]

        rbs = []
        for blk in blks:
            # Determine dtype column by column
            sub_blks = [blk] if blk.ndim == 1 or self.shape[0] == 1 else blk._split()
            dtypes = [
                convert_dtypes(
                    b.values,
                    convert_string,
                    convert_integer,
                    convert_boolean,
                    convert_floating,
                    infer_objects,
                    dtype_backend,
                )
                for b in sub_blks
            ]
            if all(dtype == self.dtype for dtype in dtypes):
                # Avoid block splitting if no dtype changes
                rbs.append(blk.copy(deep=copy))
                continue

            for dtype, b in zip(dtypes, sub_blks):
                rbs.append(b.astype(dtype=dtype, copy=copy, squeeze=b.ndim != 1))
        return rbs

    # ---------------------------------------------------------------------
    # Array-Like Methods

    @final
    @cache_readonly
    def dtype(self) -> DtypeObj:
        return self.values.dtype

    @final
    def astype(
        self,
        dtype: DtypeObj,
        copy: bool = False,
        errors: IgnoreRaise = "raise",
        using_cow: bool = False,
        squeeze: bool = False,
    ) -> Block:
        """
        Coerce to the new dtype.

        Parameters
        ----------
        dtype : np.dtype or ExtensionDtype
        copy : bool, default False
            copy if indicated
        errors : str, {'raise', 'ignore'}, default 'raise'
            - ``raise`` : allow exceptions to be raised
            - ``ignore`` : suppress exceptions. On error return original object
        using_cow: bool, default False
            Signaling if copy on write copy logic is used.
        squeeze : bool, default False
            squeeze values to ndim=1 if only one column is given

        Returns
        -------
        Block
        """
        values = self.values
        if squeeze and values.ndim == 2 and is_1d_only_ea_dtype(dtype):
            if values.shape[0] != 1:
                raise ValueError("Can not squeeze with more than one column.")
            values = values[0, :]  # type: ignore[call-overload]

        new_values = astype_array_safe(values, dtype, copy=copy, errors=errors)

        new_values = maybe_coerce_values(new_values)

        refs = None
        if (using_cow or not copy) and astype_is_view(values.dtype, new_values.dtype):
            refs = self.refs

        newb = self.make_block(new_values, refs=refs)
        if newb.shape != self.shape:
            raise TypeError(
                f"cannot set astype for copy = [{copy}] for dtype "
                f"({self.dtype.name} [{self.shape}]) to different shape "
                f"({newb.dtype.name} [{newb.shape}])"
            )
        return newb

    @final
    def get_values_for_csv(
        self, *, float_format, date_format, decimal, na_rep: str = "nan", quoting=None
    ) -> Block:
        """convert to our native types format"""
        result = get_values_for_csv(
            self.values,
            na_rep=na_rep,
            quoting=quoting,
            float_format=float_format,
            date_format=date_format,
            decimal=decimal,
        )
        return self.make_block(result)

    @final
    def copy(self, deep: bool = True) -> Self:
        """copy constructor"""
        values = self.values
        refs: BlockValuesRefs | None
        if deep:
            values = values.copy()
            refs = None
        else:
            refs = self.refs
        return type(self)(values, placement=self._mgr_locs, ndim=self.ndim, refs=refs)

    # ---------------------------------------------------------------------
    # Copy-on-Write Helpers

    @final
    def _maybe_copy(self, using_cow: bool, inplace: bool) -> Self:
        if using_cow and inplace:
            deep = self.refs.has_reference()
            blk = self.copy(deep=deep)
        else:
            blk = self if inplace else self.copy()
        return blk

    @final
    def _get_refs_and_copy(self, using_cow: bool, inplace: bool):
        refs = None
        copy = not inplace
        if inplace:
            if using_cow and self.refs.has_reference():
                copy = True
            else:
                refs = self.refs
        return copy, refs

    # ---------------------------------------------------------------------
    # Replace

    @final
    def replace(
        self,
        to_replace,
        value,
        inplace: bool = False,
        # mask may be pre-computed if we're called from replace_list
        mask: npt.NDArray[np.bool_] | None = None,
        using_cow: bool = False,
        already_warned=None,
        convert_string=None,
    ) -> list[Block]:
        """
        replace the to_replace value with value, possible to create new
        blocks here this is just a call to putmask.
        """

        # Note: the checks we do in NDFrame.replace ensure we never get
        #  here with listlike to_replace or value, as those cases
        #  go through replace_list
        values = self.values

        if isinstance(values, Categorical):
            # TODO: avoid special-casing
            # GH49404
            blk = self._maybe_copy(using_cow, inplace)
            values = cast(Categorical, blk.values)
            values._replace(to_replace=to_replace, value=value, inplace=True)
            return [blk]

        if not self._can_hold_element(to_replace):
            # We cannot hold `to_replace`, so we know immediately that
            #  replacing it is a no-op.
            # Note: If to_replace were a list, NDFrame.replace would call
            #  replace_list instead of replace.
            if using_cow:
                return [self.copy(deep=False)]
            else:
                return [self] if inplace else [self.copy()]

        if mask is None:
            mask = missing.mask_missing(values, to_replace)
        if not mask.any():
            # Note: we get here with test_replace_extension_other incorrectly
            #  bc _can_hold_element is incorrect.
            if using_cow:
                return [self.copy(deep=False)]
            else:
                return [self] if inplace else [self.copy()]

        elif self._can_hold_element(value) or (self.dtype == "string" and is_re(value)):
            # TODO(CoW): Maybe split here as well into columns where mask has True
            # and rest?
            blk = self._maybe_copy(using_cow, inplace)
            putmask_inplace(blk.values, mask, value)
            if (
                inplace
                and warn_copy_on_write()
                and already_warned is not None
                and not already_warned.warned_already
            ):
                if self.refs.has_reference():
                    warnings.warn(
                        COW_WARNING_GENERAL_MSG,
                        FutureWarning,
                        stacklevel=find_stack_level(),
                    )
                    already_warned.warned_already = True

            if not (self.is_object and value is None):
                # if the user *explicitly* gave None, we keep None, otherwise
                #  may downcast to NaN
                if get_option("future.no_silent_downcasting") is True:
                    blocks = [blk]
                else:
                    blocks = blk.convert(
                        copy=False,
                        using_cow=using_cow,
                        convert_string=convert_string or self.dtype == "string",
                    )
                    if len(blocks) > 1 or blocks[0].dtype != blk.dtype:
                        warnings.warn(
                            # GH#54710
                            "Downcasting behavior in `replace` is deprecated and "
                            "will be removed in a future version. To retain the old "
                            "behavior, explicitly call "
                            "`result.infer_objects(copy=False)`. "
                            "To opt-in to the future "
                            "behavior, set "
                            "`pd.set_option('future.no_silent_downcasting', True)`",
                            FutureWarning,
                            stacklevel=find_stack_level(),
                        )
            else:
                blocks = [blk]
            return blocks

        elif self.ndim == 1 or self.shape[0] == 1:
            if value is None or value is NA:
                blk = self.astype(np.dtype(object))
            else:
                blk = self.coerce_to_target_dtype(value, using_cow=using_cow)
            return blk.replace(
                to_replace=to_replace,
                value=value,
                inplace=True,
                mask=mask,
                using_cow=using_cow,
                convert_string=convert_string,
            )

        else:
            # split so that we only upcast where necessary
            blocks = []
            for i, nb in enumerate(self._split()):
                blocks.extend(
                    type(self).replace(
                        nb,
                        to_replace=to_replace,
                        value=value,
                        inplace=True,
                        mask=mask[i : i + 1],
                        using_cow=using_cow,
                        convert_string=convert_string,
                    )
                )
            return blocks

    @final
    def _replace_regex(
        self,
        to_replace,
        value,
        inplace: bool = False,
        mask=None,
        using_cow: bool = False,
        convert_string=None,
        already_warned=None,
    ) -> list[Block]:
        """
        Replace elements by the given value.

        Parameters
        ----------
        to_replace : object or pattern
            Scalar to replace or regular expression to match.
        value : object
            Replacement object.
        inplace : bool, default False
            Perform inplace modification.
        mask : array-like of bool, optional
            True indicate corresponding element is ignored.
        using_cow: bool, default False
            Specifying if copy on write is enabled.

        Returns
        -------
        List[Block]
        """
        if not is_re(to_replace) and not self._can_hold_element(to_replace):
            # i.e. only if self.is_object is True, but could in principle include a
            #  String ExtensionBlock
            if using_cow:
                return [self.copy(deep=False)]
            return [self] if inplace else [self.copy()]

        if is_re(to_replace) and self.dtype not in [object, "string"]:
            # only object or string dtype can hold strings, and a regex object
            # will only match strings
            return [self.copy(deep=False)]

        if not (
            self._can_hold_element(value) or (self.dtype == "string" and is_re(value))
        ):
            block = self.astype(np.dtype(object))
        else:
            block = self._maybe_copy(using_cow, inplace)

        rx = re.compile(to_replace)

        replace_regex(block.values, rx, value, mask)

        if (
            inplace
            and warn_copy_on_write()
            and already_warned is not None
            and not already_warned.warned_already
        ):
            if self.refs.has_reference():
                warnings.warn(
                    COW_WARNING_GENERAL_MSG,
                    FutureWarning,
                    stacklevel=find_stack_level(),
                )
                already_warned.warned_already = True

        nbs = block.convert(
            copy=False,
            using_cow=using_cow,
            convert_string=convert_string or self.dtype == "string",
        )
        opt = get_option("future.no_silent_downcasting")
        if (
            len(nbs) > 1
            or (
                nbs[0].dtype != block.dtype
                and not (self.dtype == "string" and nbs[0].dtype == "string")
            )
        ) and not opt:
            warnings.warn(
                # GH#54710
                "Downcasting behavior in `replace` is deprecated and "
                "will be removed in a future version. To retain the old "
                "behavior, explicitly call `result.infer_objects(copy=False)`. "
                "To opt-in to the future "
                "behavior, set "
                "`pd.set_option('future.no_silent_downcasting', True)`",
                FutureWarning,
                stacklevel=find_stack_level(),
            )
        return nbs

    @final
    def replace_list(
        self,
        src_list: Iterable[Any],
        dest_list: Sequence[Any],
        inplace: bool = False,
        regex: bool = False,
        using_cow: bool = False,
        already_warned=None,
    ) -> list[Block]:
        """
        See BlockManager.replace_list docstring.
        """
        values = self.values

        if isinstance(values, Categorical):
            # TODO: avoid special-casing
            # GH49404
            blk = self._maybe_copy(using_cow, inplace)
            values = cast(Categorical, blk.values)
            values._replace(to_replace=src_list, value=dest_list, inplace=True)
            return [blk]

        convert_string = self.dtype == "string"

        # Exclude anything that we know we won't contain
        pairs = [
            (x, y)
            for x, y in zip(src_list, dest_list)
            if (self._can_hold_element(x) or (self.dtype == "string" and is_re(x)))
        ]
        if not len(pairs):
            if using_cow:
                return [self.copy(deep=False)]
            # shortcut, nothing to replace
            return [self] if inplace else [self.copy()]

        src_len = len(pairs) - 1

        if is_string_dtype(values.dtype):
            # Calculate the mask once, prior to the call of comp
            # in order to avoid repeating the same computations
            na_mask = ~isna(values)
            masks: Iterable[npt.NDArray[np.bool_]] = (
                extract_bool_array(
                    cast(
                        ArrayLike,
                        compare_or_regex_search(
                            values, s[0], regex=regex, mask=na_mask
                        ),
                    )
                )
                for s in pairs
            )
        else:
            # GH#38086 faster if we know we dont need to check for regex
            masks = (missing.mask_missing(values, s[0]) for s in pairs)
        # Materialize if inplace = True, since the masks can change
        # as we replace
        if inplace:
            masks = list(masks)

        if using_cow:
            # Don't set up refs here, otherwise we will think that we have
            # references when we check again later
            rb = [self]
        else:
            rb = [self if inplace else self.copy()]

        if (
            inplace
            and warn_copy_on_write()
            and already_warned is not None
            and not already_warned.warned_already
        ):
            if self.refs.has_reference():
                warnings.warn(
                    COW_WARNING_GENERAL_MSG,
                    FutureWarning,
                    stacklevel=find_stack_level(),
                )
                already_warned.warned_already = True

        opt = get_option("future.no_silent_downcasting")
        for i, ((src, dest), mask) in enumerate(zip(pairs, masks)):
            convert = i == src_len  # only convert once at the end
            new_rb: list[Block] = []

            # GH-39338: _replace_coerce can split a block into
            # single-column blocks, so track the index so we know
            # where to index into the mask
            for blk_num, blk in enumerate(rb):
                if len(rb) == 1:
                    m = mask
                else:
                    mib = mask
                    assert not isinstance(mib, bool)
                    m = mib[blk_num : blk_num + 1]

                # error: Argument "mask" to "_replace_coerce" of "Block" has
                # incompatible type "Union[ExtensionArray, ndarray[Any, Any], bool]";
                # expected "ndarray[Any, dtype[bool_]]"
                result = blk._replace_coerce(
                    to_replace=src,
                    value=dest,
                    mask=m,
                    inplace=inplace,
                    regex=regex,
                    using_cow=using_cow,
                    convert_string=convert_string,
                )

                if using_cow and i != src_len:
                    # This is ugly, but we have to get rid of intermediate refs
                    # that did not go out of scope yet, otherwise we will trigger
                    # many unnecessary copies
                    for b in result:
                        ref = weakref.ref(b)
                        b.refs.referenced_blocks.pop(
                            b.refs.referenced_blocks.index(ref)
                        )

                if (
                    not opt
                    and convert
                    and blk.is_object
                    and not all(x is None for x in dest_list)
                ):
                    # GH#44498 avoid unwanted cast-back
                    nbs = []
                    for res_blk in result:
                        converted = res_blk.convert(
                            copy=True and not using_cow,
                            using_cow=using_cow,
                            convert_string=convert_string,
                        )
                        if len(converted) > 1 or converted[0].dtype != res_blk.dtype:
                            warnings.warn(
                                # GH#54710
                                "Downcasting behavior in `replace` is deprecated "
                                "and will be removed in a future version. To "
                                "retain the old behavior, explicitly call "
                                "`result.infer_objects(copy=False)`. "
                                "To opt-in to the future "
                                "behavior, set "
                                "`pd.set_option('future.no_silent_downcasting', True)`",
                                FutureWarning,
                                stacklevel=find_stack_level(),
                            )
                        nbs.extend(converted)
                    result = nbs
                new_rb.extend(result)
            rb = new_rb
        return rb

    @final
    def _replace_coerce(
        self,
        to_replace,
        value,
        mask: npt.NDArray[np.bool_],
        inplace: bool = True,
        regex: bool = False,
        using_cow: bool = False,
        convert_string: bool = True,
    ) -> list[Block]:
        """
        Replace value corresponding to the given boolean array with another
        value.

        Parameters
        ----------
        to_replace : object or pattern
            Scalar to replace or regular expression to match.
        value : object
            Replacement object.
        mask : np.ndarray[bool]
            True indicate corresponding element is ignored.
        inplace : bool, default True
            Perform inplace modification.
        regex : bool, default False
            If true, perform regular expression substitution.

        Returns
        -------
        List[Block]
        """
        if should_use_regex(regex, to_replace):
            return self._replace_regex(
                to_replace,
                value,
                inplace=inplace,
                mask=mask,
                using_cow=using_cow,
                convert_string=convert_string,
            )
        else:
            if value is None:
                # gh-45601, gh-45836, gh-46634
                if mask.any():
                    has_ref = self.refs.has_reference()
                    nb = self.astype(np.dtype(object), copy=False, using_cow=using_cow)
                    if (nb is self or using_cow) and not inplace:
                        nb = nb.copy()
                    elif inplace and has_ref and nb.refs.has_reference() and using_cow:
                        # no copy in astype and we had refs before
                        nb = nb.copy()
                    putmask_inplace(nb.values, mask, value)
                    return [nb]
                if using_cow:
                    return [self.copy(deep=False)]
                return [self] if inplace else [self.copy()]
            return self.replace(
                to_replace=to_replace,
                value=value,
                inplace=inplace,
                mask=mask,
                using_cow=using_cow,
                convert_string=convert_string,
            )

    # ---------------------------------------------------------------------
    # 2D Methods - Shared by NumpyBlock and NDArrayBackedExtensionBlock
    #  but not ExtensionBlock

    def _maybe_squeeze_arg(self, arg: np.ndarray) -> np.ndarray:
        """
        For compatibility with 1D-only ExtensionArrays.
        """
        return arg

    def _unwrap_setitem_indexer(self, indexer):
        """
        For compatibility with 1D-only ExtensionArrays.
        """
        return indexer

    # NB: this cannot be made cache_readonly because in mgr.set_values we pin
    #  new .values that can have different shape GH#42631
    @property
    def shape(self) -> Shape:
        return self.values.shape

    def iget(self, i: int | tuple[int, int] | tuple[slice, int]) -> np.ndarray:
        # In the case where we have a tuple[slice, int], the slice will always
        #  be slice(None)
        # Note: only reached with self.ndim == 2
        # Invalid index type "Union[int, Tuple[int, int], Tuple[slice, int]]"
        # for "Union[ndarray[Any, Any], ExtensionArray]"; expected type
        # "Union[int, integer[Any]]"
        return self.values[i]  # type: ignore[index]

    def _slice(
        self, slicer: slice | npt.NDArray[np.bool_] | npt.NDArray[np.intp]
    ) -> ArrayLike:
        """return a slice of my values"""

        return self.values[slicer]

    def set_inplace(self, locs, values: ArrayLike, copy: bool = False) -> None:
        """
        Modify block values in-place with new item value.

        If copy=True, first copy the underlying values in place before modifying
        (for Copy-on-Write).

        Notes
        -----
        `set_inplace` never creates a new array or new Block, whereas `setitem`
        _may_ create a new array and always creates a new Block.

        Caller is responsible for checking values.dtype == self.dtype.
        """
        if copy:
            self.values = self.values.copy()
        self.values[locs] = values

    @final
    def take_nd(
        self,
        indexer: npt.NDArray[np.intp],
        axis: AxisInt,
        new_mgr_locs: BlockPlacement | None = None,
        fill_value=lib.no_default,
    ) -> Block:
        """
        Take values according to indexer and return them as a block.
        """
        values = self.values

        if fill_value is lib.no_default:
            fill_value = self.fill_value
            allow_fill = False
        else:
            allow_fill = True

        # Note: algos.take_nd has upcast logic similar to coerce_to_target_dtype
        new_values = algos.take_nd(
            values, indexer, axis=axis, allow_fill=allow_fill, fill_value=fill_value
        )

        # Called from three places in managers, all of which satisfy
        #  these assertions
        if isinstance(self, ExtensionBlock):
            # NB: in this case, the 'axis' kwarg will be ignored in the
            #  algos.take_nd call above.
            assert not (self.ndim == 1 and new_mgr_locs is None)
        assert not (axis == 0 and new_mgr_locs is None)

        if new_mgr_locs is None:
            new_mgr_locs = self._mgr_locs

        if new_values.dtype != self.dtype:
            return self.make_block(new_values, new_mgr_locs)
        else:
            return self.make_block_same_class(new_values, new_mgr_locs)

    def _unstack(
        self,
        unstacker,
        fill_value,
        new_placement: npt.NDArray[np.intp],
        needs_masking: npt.NDArray[np.bool_],
    ):
        """
        Return a list of unstacked blocks of self

        Parameters
        ----------
        unstacker : reshape._Unstacker
        fill_value : int
            Only used in ExtensionBlock._unstack
        new_placement : np.ndarray[np.intp]
        allow_fill : bool
        needs_masking : np.ndarray[bool]

        Returns
        -------
        blocks : list of Block
            New blocks of unstacked values.
        mask : array-like of bool
            The mask of columns of `blocks` we should keep.
        """
        new_values, mask = unstacker.get_new_values(
            self.values.T, fill_value=fill_value
        )

        mask = mask.any(0)
        # TODO: in all tests we have mask.all(); can we rely on that?

        # Note: these next two lines ensure that
        #  mask.sum() == sum(len(nb.mgr_locs) for nb in blocks)
        #  which the calling function needs in order to pass verify_integrity=False
        #  to the BlockManager constructor
        new_values = new_values.T[mask]
        new_placement = new_placement[mask]

        bp = BlockPlacement(new_placement)
        blocks = [new_block_2d(new_values, placement=bp)]
        return blocks, mask

    # ---------------------------------------------------------------------

    def setitem(self, indexer, value, using_cow: bool = False) -> Block:
        """
        Attempt self.values[indexer] = value, possibly creating a new array.

        Parameters
        ----------
        indexer : tuple, list-like, array-like, slice, int
            The subset of self.values to set
        value : object
            The value being set
        using_cow: bool, default False
            Signaling if CoW is used.

        Returns
        -------
        Block

        Notes
        -----
        `indexer` is a direct slice/positional indexer. `value` must
        be a compatible shape.
        """

        value = self._standardize_fill_value(value)

        values = cast(np.ndarray, self.values)
        if self.ndim == 2:
            values = values.T

        # length checking
        check_setitem_lengths(indexer, value, values)

        if self.dtype != _dtype_obj:
            # GH48933: extract_array would convert a pd.Series value to np.ndarray
            value = extract_array(value, extract_numpy=True)
        try:
            casted = np_can_hold_element(values.dtype, value)
        except LossySetitemError:
            # current dtype cannot store value, coerce to common dtype
            nb = self.coerce_to_target_dtype(value, warn_on_upcast=True)
            return nb.setitem(indexer, value)
        else:
            if self.dtype == _dtype_obj:
                # TODO: avoid having to construct values[indexer]
                vi = values[indexer]
                if lib.is_list_like(vi):
                    # checking lib.is_scalar here fails on
                    #  test_iloc_setitem_custom_object
                    casted = setitem_datetimelike_compat(values, len(vi), casted)

            self = self._maybe_copy(using_cow, inplace=True)
            values = cast(np.ndarray, self.values.T)
            if isinstance(casted, np.ndarray) and casted.ndim == 1 and len(casted) == 1:
                # NumPy 1.25 deprecation: https://github.com/numpy/numpy/pull/10615
                casted = casted[0, ...]
            try:
                values[indexer] = casted
            except (TypeError, ValueError) as err:
                if is_list_like(casted):
                    raise ValueError(
                        "setting an array element with a sequence."
                    ) from err
                raise
        return self

    def putmask(
        self, mask, new, using_cow: bool = False, already_warned=None
    ) -> list[Block]:
        """
        putmask the data to the block; it is possible that we may create a
        new dtype of block

        Return the resulting block(s).

        Parameters
        ----------
        mask : np.ndarray[bool], SparseArray[bool], or BooleanArray
        new : a ndarray/object
        using_cow: bool, default False

        Returns
        -------
        List[Block]
        """
        orig_mask = mask
        values = cast(np.ndarray, self.values)
        mask, noop = validate_putmask(values.T, mask)
        assert not isinstance(new, (ABCIndex, ABCSeries, ABCDataFrame))

        if new is lib.no_default:
            new = self.fill_value

        new = self._standardize_fill_value(new)
        new = extract_array(new, extract_numpy=True)

        if noop:
            if using_cow:
                return [self.copy(deep=False)]
            return [self]

        if (
            warn_copy_on_write()
            and already_warned is not None
            and not already_warned.warned_already
        ):
            if self.refs.has_reference():
                warnings.warn(
                    COW_WARNING_GENERAL_MSG,
                    FutureWarning,
                    stacklevel=find_stack_level(),
                )
                already_warned.warned_already = True

        try:
            casted = np_can_hold_element(values.dtype, new)

            self = self._maybe_copy(using_cow, inplace=True)
            values = cast(np.ndarray, self.values)

            putmask_without_repeat(values.T, mask, casted)
            return [self]
        except LossySetitemError:
            if self.ndim == 1 or self.shape[0] == 1:
                # no need to split columns

                if not is_list_like(new):
                    # using just new[indexer] can't save us the need to cast
                    return self.coerce_to_target_dtype(
                        new, warn_on_upcast=True
                    ).putmask(mask, new)
                else:
                    indexer = mask.nonzero()[0]
                    nb = self.setitem(indexer, new[indexer], using_cow=using_cow)
                    return [nb]

            else:
                is_array = isinstance(new, np.ndarray)

                res_blocks = []
                nbs = self._split()
                for i, nb in enumerate(nbs):
                    n = new
                    if is_array:
                        # we have a different value per-column
                        n = new[:, i : i + 1]

                    submask = orig_mask[:, i : i + 1]
                    rbs = nb.putmask(submask, n, using_cow=using_cow)
                    res_blocks.extend(rbs)
                return res_blocks

    def where(
        self, other, cond, _downcast: str | bool = "infer", using_cow: bool = False
    ) -> list[Block]:
        """
        evaluate the block; return result block(s) from the result

        Parameters
        ----------
        other : a ndarray/object
        cond : np.ndarray[bool], SparseArray[bool], or BooleanArray
        _downcast : str or None, default "infer"
            Private because we only specify it when calling from fillna.

        Returns
        -------
        List[Block]
        """
        assert cond.ndim == self.ndim
        assert not isinstance(other, (ABCIndex, ABCSeries, ABCDataFrame))

        transpose = self.ndim == 2

        cond = extract_bool_array(cond)

        # EABlocks override where
        values = cast(np.ndarray, self.values)
        orig_other = other
        if transpose:
            values = values.T

        icond, noop = validate_putmask(values, ~cond)
        if noop:
            # GH-39595: Always return a copy; short-circuit up/downcasting
            if using_cow:
                return [self.copy(deep=False)]
            return [self.copy()]

        if other is lib.no_default:
            other = self.fill_value

        other = self._standardize_fill_value(other)

        try:
            # try/except here is equivalent to a self._can_hold_element check,
            #  but this gets us back 'casted' which we will reuse below;
            #  without using 'casted', expressions.where may do unwanted upcasts.
            casted = np_can_hold_element(values.dtype, other)
        except (ValueError, TypeError, LossySetitemError):
            # we cannot coerce, return a compat dtype

            if self.ndim == 1 or self.shape[0] == 1:
                # no need to split columns

                block = self.coerce_to_target_dtype(other)
                blocks = block.where(orig_other, cond, using_cow=using_cow)
                return self._maybe_downcast(
                    blocks, downcast=_downcast, using_cow=using_cow, caller="where"
                )

            else:
                # since _maybe_downcast would split blocks anyway, we
                #  can avoid some potential upcast/downcast by splitting
                #  on the front end.
                is_array = isinstance(other, (np.ndarray, ExtensionArray))

                res_blocks = []
                nbs = self._split()
                for i, nb in enumerate(nbs):
                    oth = other
                    if is_array:
                        # we have a different value per-column
                        oth = other[:, i : i + 1]

                    submask = cond[:, i : i + 1]
                    rbs = nb.where(
                        oth, submask, _downcast=_downcast, using_cow=using_cow
                    )
                    res_blocks.extend(rbs)
                return res_blocks

        else:
            other = casted
            alt = setitem_datetimelike_compat(values, icond.sum(), other)
            if alt is not other:
                if is_list_like(other) and len(other) < len(values):
                    # call np.where with other to get the appropriate ValueError
                    np.where(~icond, values, other)
                    raise NotImplementedError(
                        "This should not be reached; call to np.where above is "
                        "expected to raise ValueError. Please report a bug at "
                        "github.com/pandas-dev/pandas"
                    )
                result = values.copy()
                np.putmask(result, icond, alt)
            else:
                # By the time we get here, we should have all Series/Index
                #  args extracted to ndarray
                if (
                    is_list_like(other)
                    and not isinstance(other, np.ndarray)
                    and len(other) == self.shape[-1]
                ):
                    # If we don't do this broadcasting here, then expressions.where
                    #  will broadcast a 1D other to be row-like instead of
                    #  column-like.
                    other = np.array(other).reshape(values.shape)
                    # If lengths don't match (or len(other)==1), we will raise
                    #  inside expressions.where, see test_series_where

                # Note: expressions.where may upcast.
                result = expressions.where(~icond, values, other)
                # The np_can_hold_element check _should_ ensure that we always
                #  have result.dtype == self.dtype here.

        if transpose:
            result = result.T

        return [self.make_block(result)]

    def fillna(
        self,
        value,
        limit: int | None = None,
        inplace: bool = False,
        downcast=None,
        using_cow: bool = False,
        already_warned=None,
    ) -> list[Block]:
        """
        fillna on the block with the value. If we fail, then convert to
        block to hold objects instead and try again
        """
        # Caller is responsible for validating limit; if int it is strictly positive
        inplace = validate_bool_kwarg(inplace, "inplace")

        if not self._can_hold_na:
            # can short-circuit the isna call
            noop = True
        else:
            mask = isna(self.values)
            mask, noop = validate_putmask(self.values, mask)

        if noop:
            # we can't process the value, but nothing to do
            if inplace:
                if using_cow:
                    return [self.copy(deep=False)]
                # Arbitrarily imposing the convention that we ignore downcast
                #  on no-op when inplace=True
                return [self]
            else:
                # GH#45423 consistent downcasting on no-ops.
                nb = self.copy(deep=not using_cow)
                nbs = nb._maybe_downcast(
                    [nb], downcast=downcast, using_cow=using_cow, caller="fillna"
                )
                return nbs

        if limit is not None:
            mask[mask.cumsum(self.values.ndim - 1) > limit] = False

        if inplace:
            nbs = self.putmask(
                mask.T, value, using_cow=using_cow, already_warned=already_warned
            )
        else:
            # without _downcast, we would break
            #  test_fillna_dtype_conversion_equiv_replace
            nbs = self.where(value, ~mask.T, _downcast=False)

        # Note: blk._maybe_downcast vs self._maybe_downcast(nbs)
        #  makes a difference bc blk may have object dtype, which has
        #  different behavior in _maybe_downcast.
        return extend_blocks(
            [
                blk._maybe_downcast(
                    [blk], downcast=downcast, using_cow=using_cow, caller="fillna"
                )
                for blk in nbs
            ]
        )

    def pad_or_backfill(
        self,
        *,
        method: FillnaOptions,
        axis: AxisInt = 0,
        inplace: bool = False,
        limit: int | None = None,
        limit_area: Literal["inside", "outside"] | None = None,
        downcast: Literal["infer"] | None = None,
        using_cow: bool = False,
        already_warned=None,
    ) -> list[Block]:
        if not self._can_hold_na:
            # If there are no NAs, then interpolate is a no-op
            if using_cow:
                return [self.copy(deep=False)]
            return [self] if inplace else [self.copy()]

        copy, refs = self._get_refs_and_copy(using_cow, inplace)

        # Dispatch to the NumpyExtensionArray method.
        # We know self.array_values is a NumpyExtensionArray bc EABlock overrides
        vals = cast(NumpyExtensionArray, self.array_values)
        if axis == 1:
            vals = vals.T
        new_values = vals._pad_or_backfill(
            method=method,
            limit=limit,
            limit_area=limit_area,
            copy=copy,
        )
        if (
            not copy
            and warn_copy_on_write()
            and already_warned is not None
            and not already_warned.warned_already
        ):
            if self.refs.has_reference():
                warnings.warn(
                    COW_WARNING_GENERAL_MSG,
                    FutureWarning,
                    stacklevel=find_stack_level(),
                )
                already_warned.warned_already = True
        if axis == 1:
            new_values = new_values.T

        data = extract_array(new_values, extract_numpy=True)

        nb = self.make_block_same_class(data, refs=refs)
        return nb._maybe_downcast([nb], downcast, using_cow, caller="fillna")

    @final
    def interpolate(
        self,
        *,
        method: InterpolateOptions,
        index: Index,
        inplace: bool = False,
        limit: int | None = None,
        limit_direction: Literal["forward", "backward", "both"] = "forward",
        limit_area: Literal["inside", "outside"] | None = None,
        downcast: Literal["infer"] | None = None,
        using_cow: bool = False,
        already_warned=None,
        **kwargs,
    ) -> list[Block]:
        inplace = validate_bool_kwarg(inplace, "inplace")
        # error: Non-overlapping equality check [...]
        if method == "asfreq":  # type: ignore[comparison-overlap]
            # clean_fill_method used to allow this
            missing.clean_fill_method(method)

        if not self._can_hold_na:
            # If there are no NAs, then interpolate is a no-op
            if using_cow:
                return [self.copy(deep=False)]
            return [self] if inplace else [self.copy()]

        # TODO(3.0): this case will not be reachable once GH#53638 is enforced
        if self.dtype == _dtype_obj:
            # only deal with floats
            # bc we already checked that can_hold_na, we don't have int dtype here
            # test_interp_basic checks that we make a copy here
            if using_cow:
                return [self.copy(deep=False)]
            return [self] if inplace else [self.copy()]

        copy, refs = self._get_refs_and_copy(using_cow, inplace)

        # Dispatch to the EA method.
        new_values = self.array_values.interpolate(
            method=method,
            axis=self.ndim - 1,
            index=index,
            limit=limit,
            limit_direction=limit_direction,
            limit_area=limit_area,
            copy=copy,
            **kwargs,
        )
        data = extract_array(new_values, extract_numpy=True)

        if (
            not copy
            and warn_copy_on_write()
            and already_warned is not None
            and not already_warned.warned_already
        ):
            if self.refs.has_reference():
                warnings.warn(
                    COW_WARNING_GENERAL_MSG,
                    FutureWarning,
                    stacklevel=find_stack_level(),
                )
                already_warned.warned_already = True

        nb = self.make_block_same_class(data, refs=refs)
        return nb._maybe_downcast([nb], downcast, using_cow, caller="interpolate")

    @final
    def diff(self, n: int) -> list[Block]:
        """return block for the diff of the values"""
        # only reached with ndim == 2
        # TODO(EA2D): transpose will be unnecessary with 2D EAs
        new_values = algos.diff(self.values.T, n, axis=0).T
        return [self.make_block(values=new_values)]

    def shift(self, periods: int, fill_value: Any = None) -> list[Block]:
        """shift the block by periods, possibly upcast"""
        # convert integer to float if necessary. need to do a lot more than
        # that, handle boolean etc also
        axis = self.ndim - 1

        # Note: periods is never 0 here, as that is handled at the top of
        #  NDFrame.shift.  If that ever changes, we can do a check for periods=0
        #  and possibly avoid coercing.

        if not lib.is_scalar(fill_value) and self.dtype != _dtype_obj:
            # with object dtype there is nothing to promote, and the user can
            #  pass pretty much any weird fill_value they like
            # see test_shift_object_non_scalar_fill
            raise ValueError("fill_value must be a scalar")

        fill_value = self._standardize_fill_value(fill_value)

        try:
            # error: Argument 1 to "np_can_hold_element" has incompatible type
            # "Union[dtype[Any], ExtensionDtype]"; expected "dtype[Any]"
            casted = np_can_hold_element(
                self.dtype, fill_value  # type: ignore[arg-type]
            )
        except LossySetitemError:
            nb = self.coerce_to_target_dtype(fill_value)
            return nb.shift(periods, fill_value=fill_value)

        else:
            values = cast(np.ndarray, self.values)
            new_values = shift(values, periods, axis, casted)
            return [self.make_block_same_class(new_values)]

    @final
    def quantile(
        self,
        qs: Index,  # with dtype float64
        interpolation: QuantileInterpolation = "linear",
    ) -> Block:
        """
        compute the quantiles of the

        Parameters
        ----------
        qs : Index
            The quantiles to be computed in float64.
        interpolation : str, default 'linear'
            Type of interpolation.

        Returns
        -------
        Block
        """
        # We should always have ndim == 2 because Series dispatches to DataFrame
        assert self.ndim == 2
        assert is_list_like(qs)  # caller is responsible for this

        result = quantile_compat(self.values, np.asarray(qs._values), interpolation)
        # ensure_block_shape needed for cases where we start with EA and result
        #  is ndarray, e.g. IntegerArray, SparseArray
        result = ensure_block_shape(result, ndim=2)
        return new_block_2d(result, placement=self._mgr_locs)

    @final
    def round(self, decimals: int, using_cow: bool = False) -> Self:
        """
        Rounds the values.
        If the block is not of an integer or float dtype, nothing happens.
        This is consistent with DataFrame.round behavivor.
        (Note: Series.round would raise)

        Parameters
        ----------
        decimals: int,
            Number of decimal places to round to.
            Caller is responsible for validating this
        using_cow: bool,
            Whether Copy on Write is enabled right now
        """
        if not self.is_numeric or self.is_bool:
            return self.copy(deep=not using_cow)
        refs = None
        # TODO: round only defined on BaseMaskedArray
        # Series also does this, so would need to fix both places
        # error: Item "ExtensionArray" of "Union[ndarray[Any, Any], ExtensionArray]"
        # has no attribute "round"
        values = self.values.round(decimals)  # type: ignore[union-attr]
        if values is self.values:
            if not using_cow:
                # Normally would need to do this before, but
                # numpy only returns same array when round operation
                # is no-op
                # https://github.com/numpy/numpy/blob/486878b37fc7439a3b2b87747f50db9b62fea8eb/numpy/core/src/multiarray/calculation.c#L625-L636
                values = values.copy()
            else:
                refs = self.refs
        return self.make_block_same_class(values, refs=refs)

    # ---------------------------------------------------------------------
    # Abstract Methods Overridden By EABackedBlock and NumpyBlock

    def delete(self, loc) -> list[Block]:
        """Deletes the locs from the block.

        We split the block to avoid copying the underlying data. We create new
        blocks for every connected segment of the initial block that is not deleted.
        The new blocks point to the initial array.
        """
        if not is_list_like(loc):
            loc = [loc]

        if self.ndim == 1:
            values = cast(np.ndarray, self.values)
            values = np.delete(values, loc)
            mgr_locs = self._mgr_locs.delete(loc)
            return [type(self)(values, placement=mgr_locs, ndim=self.ndim)]

        if np.max(loc) >= self.values.shape[0]:
            raise IndexError

        # Add one out-of-bounds indexer as maximum to collect
        # all columns after our last indexer if any
        loc = np.concatenate([loc, [self.values.shape[0]]])
        mgr_locs_arr = self._mgr_locs.as_array
        new_blocks: list[Block] = []

        previous_loc = -1
        # TODO(CoW): This is tricky, if parent block goes out of scope
        # all split blocks are referencing each other even though they
        # don't share data
        refs = self.refs if self.refs.has_reference() else None
        for idx in loc:
            if idx == previous_loc + 1:
                # There is no column between current and last idx
                pass
            else:
                # No overload variant of "__getitem__" of "ExtensionArray" matches
                # argument type "Tuple[slice, slice]"
                values = self.values[previous_loc + 1 : idx, :]  # type: ignore[call-overload]
                locs = mgr_locs_arr[previous_loc + 1 : idx]
                nb = type(self)(
                    values, placement=BlockPlacement(locs), ndim=self.ndim, refs=refs
                )
                new_blocks.append(nb)

            previous_loc = idx

        return new_blocks

    @property
    def is_view(self) -> bool:
        """return a boolean if I am possibly a view"""
        raise AbstractMethodError(self)

    @property
    def array_values(self) -> ExtensionArray:
        """
        The array that Series.array returns. Always an ExtensionArray.
        """
        raise AbstractMethodError(self)

    def get_values(self, dtype: DtypeObj | None = None) -> np.ndarray:
        """
        return an internal format, currently just the ndarray
        this is often overridden to handle to_dense like operations
        """
        raise AbstractMethodError(self)


class EABackedBlock(Block):
    """
    Mixin for Block subclasses backed by ExtensionArray.
    """

    values: ExtensionArray

    @final
    def shift(self, periods: int, fill_value: Any = None) -> list[Block]:
        """
        Shift the block by `periods`.

        Dispatches to underlying ExtensionArray and re-boxes in an
        ExtensionBlock.
        """
        # Transpose since EA.shift is always along axis=0, while we want to shift
        #  along rows.
        new_values = self.values.T.shift(periods=periods, fill_value=fill_value).T
        return [self.make_block_same_class(new_values)]

    @final
    def setitem(self, indexer, value, using_cow: bool = False):
        """
        Attempt self.values[indexer] = value, possibly creating a new array.

        This differs from Block.setitem by not allowing setitem to change
        the dtype of the Block.

        Parameters
        ----------
        indexer : tuple, list-like, array-like, slice, int
            The subset of self.values to set
        value : object
            The value being set
        using_cow: bool, default False
            Signaling if CoW is used.

        Returns
        -------
        Block

        Notes
        -----
        `indexer` is a direct slice/positional indexer. `value` must
        be a compatible shape.
        """
        orig_indexer = indexer
        orig_value = value

        indexer = self._unwrap_setitem_indexer(indexer)
        value = self._maybe_squeeze_arg(value)

        values = self.values
        if values.ndim == 2:
            # TODO(GH#45419): string[pyarrow] tests break if we transpose
            #  unconditionally
            values = values.T
        check_setitem_lengths(indexer, value, values)

        try:
            values[indexer] = value
        except (ValueError, TypeError):
            if isinstance(self.dtype, IntervalDtype):
                # see TestSetitemFloatIntervalWithIntIntervalValues
                nb = self.coerce_to_target_dtype(orig_value, warn_on_upcast=True)
                return nb.setitem(orig_indexer, orig_value)

            elif isinstance(self, NDArrayBackedExtensionBlock):
                nb = self.coerce_to_target_dtype(orig_value, warn_on_upcast=True)
                return nb.setitem(orig_indexer, orig_value)

            else:
                raise

        else:
            return self

    @final
    def where(
        self, other, cond, _downcast: str | bool = "infer", using_cow: bool = False
    ) -> list[Block]:
        # _downcast private bc we only specify it when calling from fillna
        arr = self.values.T

        cond = extract_bool_array(cond)

        orig_other = other
        orig_cond = cond
        other = self._maybe_squeeze_arg(other)
        cond = self._maybe_squeeze_arg(cond)

        if other is lib.no_default:
            other = self.fill_value

        icond, noop = validate_putmask(arr, ~cond)
        if noop:
            # GH#44181, GH#45135
            # Avoid a) raising for Interval/PeriodDtype and b) unnecessary object upcast
            if using_cow:
                return [self.copy(deep=False)]
            return [self.copy()]

        try:
            res_values = arr._where(cond, other).T
        except (ValueError, TypeError):
            if self.ndim == 1 or self.shape[0] == 1:
                if isinstance(self.dtype, (IntervalDtype, StringDtype)):
                    # TestSetitemFloatIntervalWithIntIntervalValues
                    blk = self.coerce_to_target_dtype(orig_other)
                    if (
                        self.ndim == 2
                        and isinstance(orig_cond, np.ndarray)
                        and orig_cond.ndim == 1
                        and not is_1d_only_ea_dtype(blk.dtype)
                    ):
                        orig_cond = orig_cond[:, None]
                    nbs = blk.where(orig_other, orig_cond, using_cow=using_cow)
                    return self._maybe_downcast(
                        nbs, downcast=_downcast, using_cow=using_cow, caller="where"
                    )

                elif isinstance(self, NDArrayBackedExtensionBlock):
                    # NB: not (yet) the same as
                    #  isinstance(values, NDArrayBackedExtensionArray)
                    blk = self.coerce_to_target_dtype(orig_other)
                    nbs = blk.where(orig_other, orig_cond, using_cow=using_cow)
                    return self._maybe_downcast(
                        nbs, downcast=_downcast, using_cow=using_cow, caller="where"
                    )

                else:
                    raise

            else:
                # Same pattern we use in Block.putmask
                is_array = isinstance(orig_other, (np.ndarray, ExtensionArray))

                res_blocks = []
                nbs = self._split()
                for i, nb in enumerate(nbs):
                    n = orig_other
                    if is_array:
                        # we have a different value per-column
                        n = orig_other[:, i : i + 1]

                    submask = orig_cond[:, i : i + 1]
                    rbs = nb.where(n, submask, using_cow=using_cow)
                    res_blocks.extend(rbs)
                return res_blocks

        nb = self.make_block_same_class(res_values)
        return [nb]

    @final
    def putmask(
        self, mask, new, using_cow: bool = False, already_warned=None
    ) -> list[Block]:
        """
        See Block.putmask.__doc__
        """
        mask = extract_bool_array(mask)
        if new is lib.no_default:
            new = self.fill_value

        orig_new = new
        orig_mask = mask
        new = self._maybe_squeeze_arg(new)
        mask = self._maybe_squeeze_arg(mask)

        if not mask.any():
            if using_cow:
                return [self.copy(deep=False)]
            return [self]

        if (
            warn_copy_on_write()
            and already_warned is not None
            and not already_warned.warned_already
        ):
            if self.refs.has_reference():
                warnings.warn(
                    COW_WARNING_GENERAL_MSG,
                    FutureWarning,
                    stacklevel=find_stack_level(),
                )
                already_warned.warned_already = True

        self = self._maybe_copy(using_cow, inplace=True)
        values = self.values
        if values.ndim == 2:
            values = values.T

        try:
            # Caller is responsible for ensuring matching lengths
            values._putmask(mask, new)
        except (TypeError, ValueError):
            if self.ndim == 1 or self.shape[0] == 1:
                if isinstance(self.dtype, IntervalDtype):
                    # Discussion about what we want to support in the general
                    #  case GH#39584
                    blk = self.coerce_to_target_dtype(orig_new, warn_on_upcast=True)
                    return blk.putmask(orig_mask, orig_new)

                elif isinstance(self, NDArrayBackedExtensionBlock):
                    # NB: not (yet) the same as
                    #  isinstance(values, NDArrayBackedExtensionArray)
                    blk = self.coerce_to_target_dtype(orig_new, warn_on_upcast=True)
                    return blk.putmask(orig_mask, orig_new)

                else:
                    raise

            else:
                # Same pattern we use in Block.putmask
                is_array = isinstance(orig_new, (np.ndarray, ExtensionArray))

                res_blocks = []
                nbs = self._split()
                for i, nb in enumerate(nbs):
                    n = orig_new
                    if is_array:
                        # we have a different value per-column
                        n = orig_new[:, i : i + 1]

                    submask = orig_mask[:, i : i + 1]
                    rbs = nb.putmask(submask, n)
                    res_blocks.extend(rbs)
                return res_blocks

        return [self]

    @final
    def delete(self, loc) -> list[Block]:
        # This will be unnecessary if/when __array_function__ is implemented
        if self.ndim == 1:
            values = self.values.delete(loc)
            mgr_locs = self._mgr_locs.delete(loc)
            return [type(self)(values, placement=mgr_locs, ndim=self.ndim)]
        elif self.values.ndim == 1:
            # We get here through to_stata
            return []
        return super().delete(loc)

    @final
    @cache_readonly
    def array_values(self) -> ExtensionArray:
        return self.values

    @final
    def get_values(self, dtype: DtypeObj | None = None) -> np.ndarray:
        """
        return object dtype as boxed values, such as Timestamps/Timedelta
        """
        values: ArrayLike = self.values
        if dtype == _dtype_obj:
            values = values.astype(object)
        # TODO(EA2D): reshape not needed with 2D EAs
        return np.asarray(values).reshape(self.shape)

    @final
    def pad_or_backfill(
        self,
        *,
        method: FillnaOptions,
        axis: AxisInt = 0,
        inplace: bool = False,
        limit: int | None = None,
        limit_area: Literal["inside", "outside"] | None = None,
        downcast: Literal["infer"] | None = None,
        using_cow: bool = False,
        already_warned=None,
    ) -> list[Block]:
        values = self.values

        kwargs: dict[str, Any] = {"method": method, "limit": limit}
        if "limit_area" in inspect.signature(values._pad_or_backfill).parameters:
            kwargs["limit_area"] = limit_area
        elif limit_area is not None:
            raise NotImplementedError(
                f"{type(values).__name__} does not implement limit_area "
                "(added in pandas 2.2). 3rd-party ExtnsionArray authors "
                "need to add this argument to _pad_or_backfill."
            )

        if values.ndim == 2 and axis == 1:
            # NDArrayBackedExtensionArray.fillna assumes axis=0
            new_values = values.T._pad_or_backfill(**kwargs).T
        else:
            new_values = values._pad_or_backfill(**kwargs)
        return [self.make_block_same_class(new_values)]


class ExtensionBlock(EABackedBlock):
    """
    Block for holding extension types.

    Notes
    -----
    This holds all 3rd-party extension array types. It's also the immediate
    parent class for our internal extension types' blocks.

    ExtensionArrays are limited to 1-D.
    """

    values: ExtensionArray

    def fillna(
        self,
        value,
        limit: int | None = None,
        inplace: bool = False,
        downcast=None,
        using_cow: bool = False,
        already_warned=None,
    ) -> list[Block]:
        if isinstance(self.dtype, (IntervalDtype, StringDtype)):
            # Block.fillna handles coercion (test_fillna_interval)
            return super().fillna(
                value=value,
                limit=limit,
                inplace=inplace,
                downcast=downcast,
                using_cow=using_cow,
                already_warned=already_warned,
            )
        if using_cow and self._can_hold_na and not self.values._hasna:
            refs = self.refs
            new_values = self.values
        else:
            copy, refs = self._get_refs_and_copy(using_cow, inplace)

            try:
                new_values = self.values.fillna(
                    value=value, method=None, limit=limit, copy=copy
                )
            except TypeError:
                # 3rd party EA that has not implemented copy keyword yet
                refs = None
                new_values = self.values.fillna(value=value, method=None, limit=limit)
                # issue the warning *after* retrying, in case the TypeError
                #  was caused by an invalid fill_value
                warnings.warn(
                    # GH#53278
                    "ExtensionArray.fillna added a 'copy' keyword in pandas "
                    "2.1.0. In a future version, ExtensionArray subclasses will "
                    "need to implement this keyword or an exception will be "
                    "raised. In the interim, the keyword is ignored by "
                    f"{type(self.values).__name__}.",
                    DeprecationWarning,
                    stacklevel=find_stack_level(),
                )
            else:
                if (
                    not copy
                    and warn_copy_on_write()
                    and already_warned is not None
                    and not already_warned.warned_already
                ):
                    if self.refs.has_reference():
                        warnings.warn(
                            COW_WARNING_GENERAL_MSG,
                            FutureWarning,
                            stacklevel=find_stack_level(),
                        )
                        already_warned.warned_already = True

        nb = self.make_block_same_class(new_values, refs=refs)
        return nb._maybe_downcast([nb], downcast, using_cow=using_cow, caller="fillna")

    @cache_readonly
    def shape(self) -> Shape:
        # TODO(EA2D): override unnecessary with 2D EAs
        if self.ndim == 1:
            return (len(self.values),)
        return len(self._mgr_locs), len(self.values)

    def iget(self, i: int | tuple[int, int] | tuple[slice, int]):
        # In the case where we have a tuple[slice, int], the slice will always
        #  be slice(None)
        # We _could_ make the annotation more specific, but mypy would
        #  complain about override mismatch:
        #  Literal[0] | tuple[Literal[0], int] | tuple[slice, int]

        # Note: only reached with self.ndim == 2

        if isinstance(i, tuple):
            # TODO(EA2D): unnecessary with 2D EAs
            col, loc = i
            if not com.is_null_slice(col) and col != 0:
                raise IndexError(f"{self} only contains one item")
            if isinstance(col, slice):
                # the is_null_slice check above assures that col is slice(None)
                #  so what we want is a view on all our columns and row loc
                if loc < 0:
                    loc += len(self.values)
                # Note: loc:loc+1 vs [[loc]] makes a difference when called
                #  from fast_xs because we want to get a view back.
                return self.values[loc : loc + 1]
            return self.values[loc]
        else:
            if i != 0:
                raise IndexError(f"{self} only contains one item")
            return self.values

    def set_inplace(self, locs, values: ArrayLike, copy: bool = False) -> None:
        # When an ndarray, we should have locs.tolist() == [0]
        # When a BlockPlacement we should have list(locs) == [0]
        if copy:
            self.values = self.values.copy()
        self.values[:] = values

    def _maybe_squeeze_arg(self, arg):
        """
        If necessary, squeeze a (N, 1) ndarray to (N,)
        """
        # e.g. if we are passed a 2D mask for putmask
        if (
            isinstance(arg, (np.ndarray, ExtensionArray))
            and arg.ndim == self.values.ndim + 1
        ):
            # TODO(EA2D): unnecessary with 2D EAs
            assert arg.shape[1] == 1
            # error: No overload variant of "__getitem__" of "ExtensionArray"
            # matches argument type "Tuple[slice, int]"
            arg = arg[:, 0]  # type: ignore[call-overload]
        elif isinstance(arg, ABCDataFrame):
            # 2022-01-06 only reached for setitem
            # TODO: should we avoid getting here with DataFrame?
            assert arg.shape[1] == 1
            arg = arg._ixs(0, axis=1)._values

        return arg

    def _unwrap_setitem_indexer(self, indexer):
        """
        Adapt a 2D-indexer to our 1D values.

        This is intended for 'setitem', not 'iget' or '_slice'.
        """
        # TODO: ATM this doesn't work for iget/_slice, can we change that?

        if isinstance(indexer, tuple) and len(indexer) == 2:
            # TODO(EA2D): not needed with 2D EAs
            #  Should never have length > 2.  Caller is responsible for checking.
            #  Length 1 is reached vis setitem_single_block and setitem_single_column
            #  each of which pass indexer=(pi,)
            if all(isinstance(x, np.ndarray) and x.ndim == 2 for x in indexer):
                # GH#44703 went through indexing.maybe_convert_ix
                first, second = indexer
                if not (
                    second.size == 1 and (second == 0).all() and first.shape[1] == 1
                ):
                    raise NotImplementedError(
                        "This should not be reached. Please report a bug at "
                        "github.com/pandas-dev/pandas/"
                    )
                indexer = first[:, 0]

            elif lib.is_integer(indexer[1]) and indexer[1] == 0:
                # reached via setitem_single_block passing the whole indexer
                indexer = indexer[0]

            elif com.is_null_slice(indexer[1]):
                indexer = indexer[0]

            elif is_list_like(indexer[1]) and indexer[1][0] == 0:
                indexer = indexer[0]

            else:
                raise NotImplementedError(
                    "This should not be reached. Please report a bug at "
                    "github.com/pandas-dev/pandas/"
                )
        return indexer

    @property
    def is_view(self) -> bool:
        """Extension arrays are never treated as views."""
        return False

    # error: Cannot override writeable attribute with read-only property
    @cache_readonly
    def is_numeric(self) -> bool:  # type: ignore[override]
        return self.values.dtype._is_numeric

    def _slice(
        self, slicer: slice | npt.NDArray[np.bool_] | npt.NDArray[np.intp]
    ) -> ExtensionArray:
        """
        Return a slice of my values.

        Parameters
        ----------
        slicer : slice, ndarray[int], or ndarray[bool]
            Valid (non-reducing) indexer for self.values.

        Returns
        -------
        ExtensionArray
        """
        # Notes: ndarray[bool] is only reachable when via get_rows_with_mask, which
        #  is only for Series, i.e. self.ndim == 1.

        # return same dims as we currently have
        if self.ndim == 2:
            # reached via getitem_block via _slice_take_blocks_ax0
            # TODO(EA2D): won't be necessary with 2D EAs

            if not isinstance(slicer, slice):
                raise AssertionError(
                    "invalid slicing for a 1-ndim ExtensionArray", slicer
                )
            # GH#32959 only full-slicers along fake-dim0 are valid
            # TODO(EA2D): won't be necessary with 2D EAs
            # range(1) instead of self._mgr_locs to avoid exception on [::-1]
            #  see test_iloc_getitem_slice_negative_step_ea_block
            new_locs = range(1)[slicer]
            if not len(new_locs):
                raise AssertionError(
                    "invalid slicing for a 1-ndim ExtensionArray", slicer
                )
            slicer = slice(None)

        return self.values[slicer]

    @final
    def slice_block_rows(self, slicer: slice) -> Self:
        """
        Perform __getitem__-like specialized to slicing along index.
        """
        # GH#42787 in principle this is equivalent to values[..., slicer], but we don't
        # require subclasses of ExtensionArray to support that form (for now).
        new_values = self.values[slicer]
        return type(self)(new_values, self._mgr_locs, ndim=self.ndim, refs=self.refs)

    def _unstack(
        self,
        unstacker,
        fill_value,
        new_placement: npt.NDArray[np.intp],
        needs_masking: npt.NDArray[np.bool_],
    ):
        # ExtensionArray-safe unstack.
        # We override Block._unstack, which unstacks directly on the
        # values of the array. For EA-backed blocks, this would require
        # converting to a 2-D ndarray of objects.
        # Instead, we unstack an ndarray of integer positions, followed by
        # a `take` on the actual values.

        # Caller is responsible for ensuring self.shape[-1] == len(unstacker.index)
        new_values, mask = unstacker.arange_result

        # Note: these next two lines ensure that
        #  mask.sum() == sum(len(nb.mgr_locs) for nb in blocks)
        #  which the calling function needs in order to pass verify_integrity=False
        #  to the BlockManager constructor
        new_values = new_values.T[mask]
        new_placement = new_placement[mask]

        # needs_masking[i] calculated once in BlockManager.unstack tells
        #  us if there are any -1s in the relevant indices.  When False,
        #  that allows us to go through a faster path in 'take', among
        #  other things avoiding e.g. Categorical._validate_scalar.
        blocks = [
            # TODO: could cast to object depending on fill_value?
            type(self)(
                self.values.take(
                    indices, allow_fill=needs_masking[i], fill_value=fill_value
                ),
                BlockPlacement(place),
                ndim=2,
            )
            for i, (indices, place) in enumerate(zip(new_values, new_placement))
        ]
        return blocks, mask


class NumpyBlock(Block):
    values: np.ndarray
    __slots__ = ()

    @property
    def is_view(self) -> bool:
        """return a boolean if I am possibly a view"""
        return self.values.base is not None

    @property
    def array_values(self) -> ExtensionArray:
        return NumpyExtensionArray(self.values)

    def get_values(self, dtype: DtypeObj | None = None) -> np.ndarray:
        if dtype == _dtype_obj:
            return self.values.astype(_dtype_obj)
        return self.values

    @cache_readonly
    def is_numeric(self) -> bool:  # type: ignore[override]
        dtype = self.values.dtype
        kind = dtype.kind

        return kind in "fciub"


class NumericBlock(NumpyBlock):
    # this Block type is kept for backwards-compatibility
    # TODO(3.0): delete and remove deprecation in __init__.py.
    __slots__ = ()


class ObjectBlock(NumpyBlock):
    # this Block type is kept for backwards-compatibility
    # TODO(3.0): delete and remove deprecation in __init__.py.
    __slots__ = ()


class NDArrayBackedExtensionBlock(EABackedBlock):
    """
    Block backed by an NDArrayBackedExtensionArray
    """

    values: NDArrayBackedExtensionArray

    @property
    def is_view(self) -> bool:
        """return a boolean if I am possibly a view"""
        # check the ndarray values of the DatetimeIndex values
        return self.values._ndarray.base is not None


class DatetimeLikeBlock(NDArrayBackedExtensionBlock):
    """Block for datetime64[ns], timedelta64[ns]."""

    __slots__ = ()
    is_numeric = False
    values: DatetimeArray | TimedeltaArray


class DatetimeTZBlock(DatetimeLikeBlock):
    """implement a datetime64 block with a tz attribute"""

    values: DatetimeArray

    __slots__ = ()


# -----------------------------------------------------------------
# Constructor Helpers


def maybe_coerce_values(values: ArrayLike) -> ArrayLike:
    """
    Input validation for values passed to __init__. Ensure that
    any datetime64/timedelta64 dtypes are in nanoseconds.  Ensure
    that we do not have string dtypes.

    Parameters
    ----------
    values : np.ndarray or ExtensionArray

    Returns
    -------
    values : np.ndarray or ExtensionArray
    """
    # Caller is responsible for ensuring NumpyExtensionArray is already extracted.

    if isinstance(values, np.ndarray):
        values = ensure_wrapped_if_datetimelike(values)

        if issubclass(values.dtype.type, str):
            values = np.array(values, dtype=object)

    if isinstance(values, (DatetimeArray, TimedeltaArray)) and values.freq is not None:
        # freq is only stored in DatetimeIndex/TimedeltaIndex, not in Series/DataFrame
        values = values._with_freq(None)

    return values


def get_block_type(dtype: DtypeObj) -> type[Block]:
    """
    Find the appropriate Block subclass to use for the given values and dtype.

    Parameters
    ----------
    dtype : numpy or pandas dtype

    Returns
    -------
    cls : class, subclass of Block
    """
    if isinstance(dtype, DatetimeTZDtype):
        return DatetimeTZBlock
    elif isinstance(dtype, PeriodDtype):
        return NDArrayBackedExtensionBlock
    elif isinstance(dtype, ExtensionDtype):
        # Note: need to be sure NumpyExtensionArray is unwrapped before we get here
        return ExtensionBlock

    # We use kind checks because it is much more performant
    #  than is_foo_dtype
    kind = dtype.kind
    if kind in "Mm":
        return DatetimeLikeBlock

    return NumpyBlock


def new_block_2d(
    values: ArrayLike, placement: BlockPlacement, refs: BlockValuesRefs | None = None
):
    # new_block specialized to case with
    #  ndim=2
    #  isinstance(placement, BlockPlacement)
    #  check_ndim/ensure_block_shape already checked
    klass = get_block_type(values.dtype)

    values = maybe_coerce_values(values)
    return klass(values, ndim=2, placement=placement, refs=refs)


def new_block(
    values,
    placement: BlockPlacement,
    *,
    ndim: int,
    refs: BlockValuesRefs | None = None,
) -> Block:
    # caller is responsible for ensuring:
    # - values is NOT a NumpyExtensionArray
    # - check_ndim/ensure_block_shape already checked
    # - maybe_coerce_values already called/unnecessary
    klass = get_block_type(values.dtype)
    return klass(values, ndim=ndim, placement=placement, refs=refs)


def check_ndim(values, placement: BlockPlacement, ndim: int) -> None:
    """
    ndim inference and validation.

    Validates that values.ndim and ndim are consistent.
    Validates that len(values) and len(placement) are consistent.

    Parameters
    ----------
    values : array-like
    placement : BlockPlacement
    ndim : int

    Raises
    ------
    ValueError : the number of dimensions do not match
    """

    if values.ndim > ndim:
        # Check for both np.ndarray and ExtensionArray
        raise ValueError(
            "Wrong number of dimensions. "
            f"values.ndim > ndim [{values.ndim} > {ndim}]"
        )

    if not is_1d_only_ea_dtype(values.dtype):
        # TODO(EA2D): special case not needed with 2D EAs
        if values.ndim != ndim:
            raise ValueError(
                "Wrong number of dimensions. "
                f"values.ndim != ndim [{values.ndim} != {ndim}]"
            )
        if len(placement) != len(values):
            raise ValueError(
                f"Wrong number of items passed {len(values)}, "
                f"placement implies {len(placement)}"
            )
    elif ndim == 2 and len(placement) != 1:
        # TODO(EA2D): special case unnecessary with 2D EAs
        raise ValueError("need to split")


def extract_pandas_array(
    values: ArrayLike, dtype: DtypeObj | None, ndim: int
) -> tuple[ArrayLike, DtypeObj | None]:
    """
    Ensure that we don't allow NumpyExtensionArray / NumpyEADtype in internals.
    """
    # For now, blocks should be backed by ndarrays when possible.
    if isinstance(values, ABCNumpyExtensionArray):
        values = values.to_numpy()
        if ndim and ndim > 1:
            # TODO(EA2D): special case not needed with 2D EAs
            values = np.atleast_2d(values)

    if isinstance(dtype, NumpyEADtype):
        dtype = dtype.numpy_dtype

    return values, dtype


# -----------------------------------------------------------------


def extend_blocks(result, blocks=None) -> list[Block]:
    """return a new extended blocks, given the result"""
    if blocks is None:
        blocks = []
    if isinstance(result, list):
        for r in result:
            if isinstance(r, list):
                blocks.extend(r)
            else:
                blocks.append(r)
    else:
        assert isinstance(result, Block), type(result)
        blocks.append(result)
    return blocks


def ensure_block_shape(values: ArrayLike, ndim: int = 1) -> ArrayLike:
    """
    Reshape if possible to have values.ndim == ndim.
    """

    if values.ndim < ndim:
        if not is_1d_only_ea_dtype(values.dtype):
            # TODO(EA2D): https://github.com/pandas-dev/pandas/issues/23023
            # block.shape is incorrect for "2D" ExtensionArrays
            # We can't, and don't need to, reshape.
            values = cast("np.ndarray | DatetimeArray | TimedeltaArray", values)
            values = values.reshape(1, -1)

    return values


def external_values(values: ArrayLike) -> ArrayLike:
    """
    The array that Series.values returns (public attribute).

    This has some historical constraints, and is overridden in block
    subclasses to return the correct array (e.g. period returns
    object ndarray and datetimetz a datetime64[ns] ndarray instead of
    proper extension array).
    """
    if isinstance(values, (PeriodArray, IntervalArray)):
        return values.astype(object)
    elif isinstance(values, (DatetimeArray, TimedeltaArray)):
        # NB: for datetime64tz this is different from np.asarray(values), since
        #  that returns an object-dtype ndarray of Timestamps.
        # Avoid raising in .astype in casting from dt64tz to dt64
        values = values._ndarray

    if isinstance(values, np.ndarray) and using_copy_on_write():
        values = values.view()
        values.flags.writeable = False

    # TODO(CoW) we should also mark our ExtensionArrays as read-only

    return values
```
