## Supplementary software v0.2.1 for "Virtual control arms for paediatric myopia trials: external validation of axial-elongation models": concat.py

```
from __future__ import annotations

from typing import (
    TYPE_CHECKING,
    cast,
)
import warnings

import numpy as np

from pandas._libs import (
    NaT,
    algos as libalgos,
    internals as libinternals,
    lib,
)
from pandas._libs.missing import NA
from pandas.util._decorators import cache_readonly
from pandas.util._exceptions import find_stack_level

from pandas.core.dtypes.cast import (
    ensure_dtype_can_hold_na,
    find_common_type,
)
from pandas.core.dtypes.common import (
    is_1d_only_ea_dtype,
    is_scalar,
    needs_i8_conversion,
)
from pandas.core.dtypes.concat import concat_compat
from pandas.core.dtypes.dtypes import (
    ExtensionDtype,
    SparseDtype,
)
from pandas.core.dtypes.missing import (
    is_valid_na_for_dtype,
    isna,
    isna_all,
)

from pandas.core.construction import ensure_wrapped_if_datetimelike
from pandas.core.internals.array_manager import ArrayManager
from pandas.core.internals.blocks import (
    ensure_block_shape,
    new_block_2d,
)
from pandas.core.internals.managers import (
    BlockManager,
    make_na_array,
)

if TYPE_CHECKING:
    from collections.abc import Sequence

    from pandas._typing import (
        ArrayLike,
        AxisInt,
        DtypeObj,
        Manager2D,
        Shape,
    )

    from pandas import Index
    from pandas.core.internals.blocks import (
        Block,
        BlockPlacement,
    )


def _concatenate_array_managers(
    mgrs: list[ArrayManager], axes: list[Index], concat_axis: AxisInt
) -> Manager2D:
    """
    Concatenate array managers into one.

    Parameters
    ----------
    mgrs_indexers : list of (ArrayManager, {axis: indexer,...}) tuples
    axes : list of Index
    concat_axis : int

    Returns
    -------
    ArrayManager
    """
    if concat_axis == 1:
        return mgrs[0].concat_vertical(mgrs, axes)
    else:
        # concatting along the columns -> combine reindexed arrays in a single manager
        assert concat_axis == 0
        return mgrs[0].concat_horizontal(mgrs, axes)


def concatenate_managers(
    mgrs_indexers, axes: list[Index], concat_axis: AxisInt, copy: bool
) -> Manager2D:
    """
    Concatenate block managers into one.

    Parameters
    ----------
    mgrs_indexers : list of (BlockManager, {axis: indexer,...}) tuples
    axes : list of Index
    concat_axis : int
    copy : bool

    Returns
    -------
    BlockManager
    """

    needs_copy = copy and concat_axis == 0

    # TODO(ArrayManager) this assumes that all managers are of the same type
    if isinstance(mgrs_indexers[0][0], ArrayManager):
        mgrs = _maybe_reindex_columns_na_proxy(axes, mgrs_indexers, needs_copy)
        # error: Argument 1 to "_concatenate_array_managers" has incompatible
        # type "List[BlockManager]"; expected "List[Union[ArrayManager,
        # SingleArrayManager, BlockManager, SingleBlockManager]]"
        return _concatenate_array_managers(
            mgrs, axes, concat_axis  # type: ignore[arg-type]
        )

    # Assertions disabled for performance
    # for tup in mgrs_indexers:
    #    # caller is responsible for ensuring this
    #    indexers = tup[1]
    #    assert concat_axis not in indexers

    if concat_axis == 0:
        mgrs = _maybe_reindex_columns_na_proxy(axes, mgrs_indexers, needs_copy)
        return mgrs[0].concat_horizontal(mgrs, axes)

    if len(mgrs_indexers) > 0 and mgrs_indexers[0][0].nblocks > 0:
        first_dtype = mgrs_indexers[0][0].blocks[0].dtype
        if first_dtype in [np.float64, np.float32]:
            # TODO: support more dtypes here.  This will be simpler once
            #  JoinUnit.is_na behavior is deprecated.
            if (
                all(_is_homogeneous_mgr(mgr, first_dtype) for mgr, _ in mgrs_indexers)
                and len(mgrs_indexers) > 1
            ):
                # Fastpath!
                # Length restriction is just to avoid having to worry about 'copy'
                shape = tuple(len(x) for x in axes)
                nb = _concat_homogeneous_fastpath(mgrs_indexers, shape, first_dtype)
                return BlockManager((nb,), axes)

    mgrs = _maybe_reindex_columns_na_proxy(axes, mgrs_indexers, needs_copy)

    if len(mgrs) == 1:
        mgr = mgrs[0]
        out = mgr.copy(deep=False)
        out.axes = axes
        return out

    concat_plan = _get_combined_plan(mgrs)

    blocks = []
    values: ArrayLike

    for placement, join_units in concat_plan:
        unit = join_units[0]
        blk = unit.block

        if _is_uniform_join_units(join_units):
            vals = [ju.block.values for ju in join_units]

            if not blk.is_extension:
                # _is_uniform_join_units ensures a single dtype, so
                #  we can use np.concatenate, which is more performant
                #  than concat_compat
                # error: Argument 1 to "concatenate" has incompatible type
                # "List[Union[ndarray[Any, Any], ExtensionArray]]";
                # expected "Union[_SupportsArray[dtype[Any]],
                # _NestedSequence[_SupportsArray[dtype[Any]]]]"
                values = np.concatenate(vals, axis=1)  # type: ignore[arg-type]
            elif is_1d_only_ea_dtype(blk.dtype):
                # TODO(EA2D): special-casing not needed with 2D EAs
                values = concat_compat(vals, axis=0, ea_compat_axis=True)
                values = ensure_block_shape(values, ndim=2)
            else:
                values = concat_compat(vals, axis=1)

            values = ensure_wrapped_if_datetimelike(values)

            fastpath = blk.values.dtype == values.dtype
        else:
            values = _concatenate_join_units(join_units, copy=copy)
            fastpath = False

        if fastpath:
            b = blk.make_block_same_class(values, placement=placement)
        else:
            b = new_block_2d(values, placement=placement)

        blocks.append(b)

    return BlockManager(tuple(blocks), axes)


def _maybe_reindex_columns_na_proxy(
    axes: list[Index],
    mgrs_indexers: list[tuple[BlockManager, dict[int, np.ndarray]]],
    needs_copy: bool,
) -> list[BlockManager]:
    """
    Reindex along columns so that all of the BlockManagers being concatenated
    have matching columns.

    Columns added in this reindexing have dtype=np.void, indicating they
    should be ignored when choosing a column's final dtype.
    """
    new_mgrs = []

    for mgr, indexers in mgrs_indexers:
        # For axis=0 (i.e. columns) we use_na_proxy and only_slice, so this
        #  is a cheap reindexing.
        for i, indexer in indexers.items():
            mgr = mgr.reindex_indexer(
                axes[i],
                indexers[i],
                axis=i,
                copy=False,
                only_slice=True,  # only relevant for i==0
                allow_dups=True,
                use_na_proxy=True,  # only relevant for i==0
            )
        if needs_copy and not indexers:
            mgr = mgr.copy()

        new_mgrs.append(mgr)
    return new_mgrs


def _is_homogeneous_mgr(mgr: BlockManager, first_dtype: DtypeObj) -> bool:
    """
    Check if this Manager can be treated as a single ndarray.
    """
    if mgr.nblocks != 1:
        return False
    blk = mgr.blocks[0]
    if not (blk.mgr_locs.is_slice_like and blk.mgr_locs.as_slice.step == 1):
        return False

    return blk.dtype == first_dtype


def _concat_homogeneous_fastpath(
    mgrs_indexers, shape: Shape, first_dtype: np.dtype
) -> Block:
    """
    With single-Block managers with homogeneous dtypes (that can already hold nan),
    we avoid [...]
    """
    # assumes
    #  all(_is_homogeneous_mgr(mgr, first_dtype) for mgr, _ in in mgrs_indexers)

    if all(not indexers for _, indexers in mgrs_indexers):
        # https://github.com/pandas-dev/pandas/pull/52685#issuecomment-1523287739
        arrs = [mgr.blocks[0].values.T for mgr, _ in mgrs_indexers]
        arr = np.concatenate(arrs).T
        bp = libinternals.BlockPlacement(slice(shape[0]))
        nb = new_block_2d(arr, bp)
        return nb

    arr = np.empty(shape, dtype=first_dtype)

    if first_dtype == np.float64:
        take_func = libalgos.take_2d_axis0_float64_float64
    else:
        take_func = libalgos.take_2d_axis0_float32_float32

    start = 0
    for mgr, indexers in mgrs_indexers:
        mgr_len = mgr.shape[1]
        end = start + mgr_len

        if 0 in indexers:
            take_func(
                mgr.blocks[0].values,
                indexers[0],
                arr[:, start:end],
            )
        else:
            # No reindexing necessary, we can copy values directly
            arr[:, start:end] = mgr.blocks[0].values

        start += mgr_len

    bp = libinternals.BlockPlacement(slice(shape[0]))
    nb = new_block_2d(arr, bp)
    return nb


def _get_combined_plan(
    mgrs: list[BlockManager],
) -> list[tuple[BlockPlacement, list[JoinUnit]]]:
    plan = []

    max_len = mgrs[0].shape[0]

    blknos_list = [mgr.blknos for mgr in mgrs]
    pairs = libinternals.get_concat_blkno_indexers(blknos_list)
    for ind, (blknos, bp) in enumerate(pairs):
        # assert bp.is_slice_like
        # assert len(bp) > 0

        units_for_bp = []
        for k, mgr in enumerate(mgrs):
            blkno = blknos[k]

            nb = _get_block_for_concat_plan(mgr, bp, blkno, max_len=max_len)
            unit = JoinUnit(nb)
            units_for_bp.append(unit)

        plan.append((bp, units_for_bp))

    return plan


def _get_block_for_concat_plan(
    mgr: BlockManager, bp: BlockPlacement, blkno: int, *, max_len: int
) -> Block:
    blk = mgr.blocks[blkno]
    # Assertions disabled for performance:
    #  assert bp.is_slice_like
    #  assert blkno != -1
    #  assert (mgr.blknos[bp] == blkno).all()

    if len(bp) == len(blk.mgr_locs) and (
        blk.mgr_locs.is_slice_like and blk.mgr_locs.as_slice.step == 1
    ):
        nb = blk
    else:
        ax0_blk_indexer = mgr.blklocs[bp.indexer]

        slc = lib.maybe_indices_to_slice(ax0_blk_indexer, max_len)
        # TODO: in all extant test cases 2023-04-08 we have a slice here.
        #  Will this always be the case?
        if isinstance(slc, slice):
            nb = blk.slice_block_columns(slc)
        else:
            nb = blk.take_block_columns(slc)

    # assert nb.shape == (len(bp), mgr.shape[1])
    return nb


class JoinUnit:
    def __init__(self, block: Block) -> None:
        self.block = block

    def __repr__(self) -> str:
        return f"{type(self).__name__}({repr(self.block)})"

    def _is_valid_na_for(self, dtype: DtypeObj) -> bool:
        """
        Check that we are all-NA of a type/dtype that is compatible with this dtype.
        Augments `self.is_na` with an additional check of the type of NA values.
        """
        if not self.is_na:
            return False

        blk = self.block
        if blk.dtype.kind == "V":
            return True

        if blk.dtype == object:
            values = blk.values
            return all(is_valid_na_for_dtype(x, dtype) for x in values.ravel(order="K"))

        na_value = blk.fill_value
        if na_value is NaT and blk.dtype != dtype:
            # e.g. we are dt64 and other is td64
            # fill_values match but we should not cast blk.values to dtype
            # TODO: this will need updating if we ever have non-nano dt64/td64
            return False

        if na_value is NA and needs_i8_conversion(dtype):
            # FIXME: kludge; test_append_empty_frame_with_timedelta64ns_nat
            #  e.g. blk.dtype == "Int64" and dtype is td64, we dont want
            #  to consider these as matching
            return False

        # TODO: better to use can_hold_element?
        return is_valid_na_for_dtype(na_value, dtype)

    @cache_readonly
    def is_na(self) -> bool:
        blk = self.block
        if blk.dtype.kind == "V":
            return True

        if not blk._can_hold_na:
            return False

        values = blk.values
        if values.size == 0:
            # GH#39122 this case will return False once deprecation is enforced
            return True

        if isinstance(values.dtype, SparseDtype):
            return False

        if values.ndim == 1:
            # TODO(EA2D): no need for special case with 2D EAs
            val = values[0]
            if not is_scalar(val) or not isna(val):
                # ideally isna_all would do this short-circuiting
                return False
            return isna_all(values)
        else:
            val = values[0][0]
            if not is_scalar(val) or not isna(val):
                # ideally isna_all would do this short-circuiting
                return False
            return all(isna_all(row) for row in values)

    @cache_readonly
    def is_na_after_size_and_isna_all_deprecation(self) -> bool:
        """
        Will self.is_na be True after values.size == 0 deprecation and isna_all
        deprecation are enforced?
        """
        blk = self.block
        if blk.dtype.kind == "V":
            return True
        return False

    def get_reindexed_values(self, empty_dtype: DtypeObj, upcasted_na) -> ArrayLike:
        values: ArrayLike

        if upcasted_na is None and self.block.dtype.kind != "V":
            # No upcasting is necessary
            return self.block.values
        else:
            fill_value = upcasted_na

            if self._is_valid_na_for(empty_dtype):
                # note: always holds when self.block.dtype.kind == "V"
                blk_dtype = self.block.dtype

                if blk_dtype == np.dtype("object"):
                    # we want to avoid filling with np.nan if we are
                    # using None; we already know that we are all
                    # nulls
                    values = cast(np.ndarray, self.block.values)
                    if values.size and values[0, 0] is None:
                        fill_value = None

                return make_na_array(empty_dtype, self.block.shape, fill_value)

            return self.block.values


def _concatenate_join_units(join_units: list[JoinUnit], copy: bool) -> ArrayLike:
    """
    Concatenate values from several join units along axis=1.
    """
    empty_dtype, empty_dtype_future = _get_empty_dtype(join_units)

    has_none_blocks = any(unit.block.dtype.kind == "V" for unit in join_units)
    upcasted_na = _dtype_to_na_value(empty_dtype, has_none_blocks)

    to_concat = [
        ju.get_reindexed_values(empty_dtype=empty_dtype, upcasted_na=upcasted_na)
        for ju in join_units
    ]

    if any(is_1d_only_ea_dtype(t.dtype) for t in to_concat):
        # TODO(EA2D): special case not needed if all EAs used HybridBlocks

        # error: No overload variant of "__getitem__" of "ExtensionArray" matches
        # argument type "Tuple[int, slice]"
        to_concat = [
            t
            if is_1d_only_ea_dtype(t.dtype)
            else t[0, :]  # type: ignore[call-overload]
            for t in to_concat
        ]
        concat_values = concat_compat(to_concat, axis=0, ea_compat_axis=True)
        concat_values = ensure_block_shape(concat_values, 2)

    else:
        concat_values = concat_compat(to_concat, axis=1)

    if empty_dtype != empty_dtype_future:
        if empty_dtype == concat_values.dtype:
            # GH#39122, GH#40893
            warnings.warn(
                "The behavior of DataFrame concatenation with empty or all-NA "
                "entries is deprecated. In a future version, this will no longer "
                "exclude empty or all-NA columns when determining the result dtypes. "
                "To retain the old behavior, exclude the relevant entries before "
                "the concat operation.",
                FutureWarning,
                stacklevel=find_stack_level(),
            )
    return concat_values


def _dtype_to_na_value(dtype: DtypeObj, has_none_blocks: bool):
    """
    Find the NA value to go with this dtype.
    """
    if isinstance(dtype, ExtensionDtype):
        return dtype.na_value
    elif dtype.kind in "mM":
        return dtype.type("NaT")
    elif dtype.kind in "fc":
        return dtype.type("NaN")
    elif dtype.kind == "b":
        # different from missing.na_value_for_dtype
        return None
    elif dtype.kind in "iu":
        if not has_none_blocks:
            # different from missing.na_value_for_dtype
            return None
        return np.nan
    elif dtype.kind == "O":
        return np.nan
    raise NotImplementedError


def _get_empty_dtype(join_units: Sequence[JoinUnit]) -> tuple[DtypeObj, DtypeObj]:
    """
    Return dtype and N/A values to use when concatenating specified units.

    Returned N/A value may be None which means there was no casting involved.

    Returns
    -------
    dtype
    """
    if lib.dtypes_all_equal([ju.block.dtype for ju in join_units]):
        empty_dtype = join_units[0].block.dtype
        return empty_dtype, empty_dtype

    has_none_blocks = any(unit.block.dtype.kind == "V" for unit in join_units)

    dtypes = [unit.block.dtype for unit in join_units if not unit.is_na]
    if not len(dtypes):
        dtypes = [
            unit.block.dtype for unit in join_units if unit.block.dtype.kind != "V"
        ]

    dtype = find_common_type(dtypes)
    if has_none_blocks:
        dtype = ensure_dtype_can_hold_na(dtype)

    dtype_future = dtype
    if len(dtypes) != len(join_units):
        dtypes_future = [
            unit.block.dtype
            for unit in join_units
            if not unit.is_na_after_size_and_isna_all_deprecation
        ]
        if not len(dtypes_future):
            dtypes_future = [
                unit.block.dtype for unit in join_units if unit.block.dtype.kind != "V"
            ]

        if len(dtypes) != len(dtypes_future):
            dtype_future = find_common_type(dtypes_future)
            if has_none_blocks:
                dtype_future = ensure_dtype_can_hold_na(dtype_future)

    return dtype, dtype_future


def _is_uniform_join_units(join_units: list[JoinUnit]) -> bool:
    """
    Check if the join units consist of blocks of uniform type that can
    be concatenated using Block.concat_same_type instead of the generic
    _concatenate_join_units (which uses `concat_compat`).

    """
    first = join_units[0].block
    if first.dtype.kind == "V":
        return False
    return (
        # exclude cases where a) ju.block is None or b) we have e.g. Int64+int64
        all(type(ju.block) is type(first) for ju in join_units)
        and
        # e.g. DatetimeLikeBlock can be dt64 or td64, but these are not uniform
        all(
            ju.block.dtype == first.dtype
            # GH#42092 we only want the dtype_equal check for non-numeric blocks
            #  (for now, may change but that would need a deprecation)
            or ju.block.dtype.kind in "iub"
            for ju in join_units
        )
        and
        # no blocks that would get missing values (can lead to type upcasts)
        # unless we're an extension dtype.
        all(not ju.is_na or ju.block.is_extension for ju in join_units)
    )
```
