## Supplementary software v0.2.1 for "Virtual control arms for paediatric myopia trials: external validation of axial-elongation models": construction.py

```
"""
Functions for preparing various inputs passed to the DataFrame or Series
constructors before passing them to a BlockManager.
"""
from __future__ import annotations

from collections import abc
from typing import (
    TYPE_CHECKING,
    Any,
)

import numpy as np
from numpy import ma

from pandas._config import using_string_dtype

from pandas._libs import lib

from pandas.core.dtypes.astype import astype_is_view
from pandas.core.dtypes.cast import (
    construct_1d_arraylike_from_scalar,
    dict_compat,
    maybe_cast_to_datetime,
    maybe_convert_platform,
    maybe_infer_to_datetimelike,
)
from pandas.core.dtypes.common import (
    is_1d_only_ea_dtype,
    is_integer_dtype,
    is_list_like,
    is_named_tuple,
    is_object_dtype,
)
from pandas.core.dtypes.dtypes import ExtensionDtype
from pandas.core.dtypes.generic import (
    ABCDataFrame,
    ABCSeries,
)

from pandas.core import (
    algorithms,
    common as com,
)
from pandas.core.arrays import ExtensionArray
from pandas.core.arrays.string_ import StringDtype
from pandas.core.construction import (
    array as pd_array,
    ensure_wrapped_if_datetimelike,
    extract_array,
    range_to_ndarray,
    sanitize_array,
)
from pandas.core.indexes.api import (
    DatetimeIndex,
    Index,
    TimedeltaIndex,
    default_index,
    ensure_index,
    get_objs_combined_axis,
    union_indexes,
)
from pandas.core.internals.array_manager import (
    ArrayManager,
    SingleArrayManager,
)
from pandas.core.internals.blocks import (
    BlockPlacement,
    ensure_block_shape,
    new_block,
    new_block_2d,
)
from pandas.core.internals.managers import (
    BlockManager,
    SingleBlockManager,
    create_block_manager_from_blocks,
    create_block_manager_from_column_arrays,
)

if TYPE_CHECKING:
    from collections.abc import (
        Hashable,
        Sequence,
    )

    from pandas._typing import (
        ArrayLike,
        DtypeObj,
        Manager,
        npt,
    )
# ---------------------------------------------------------------------
# BlockManager Interface


def arrays_to_mgr(
    arrays,
    columns: Index,
    index,
    *,
    dtype: DtypeObj | None = None,
    verify_integrity: bool = True,
    typ: str | None = None,
    consolidate: bool = True,
) -> Manager:
    """
    Segregate Series based on type and coerce into matrices.

    Needs to handle a lot of exceptional cases.
    """
    if verify_integrity:
        # figure out the index, if necessary
        if index is None:
            index = _extract_index(arrays)
        else:
            index = ensure_index(index)

        # don't force copy because getting jammed in an ndarray anyway
        arrays, refs = _homogenize(arrays, index, dtype)
        # _homogenize ensures
        #  - all(len(x) == len(index) for x in arrays)
        #  - all(x.ndim == 1 for x in arrays)
        #  - all(isinstance(x, (np.ndarray, ExtensionArray)) for x in arrays)
        #  - all(type(x) is not NumpyExtensionArray for x in arrays)

    else:
        index = ensure_index(index)
        arrays = [extract_array(x, extract_numpy=True) for x in arrays]
        # with _from_arrays, the passed arrays should never be Series objects
        refs = [None] * len(arrays)

        # Reached via DataFrame._from_arrays; we do minimal validation here
        for arr in arrays:
            if (
                not isinstance(arr, (np.ndarray, ExtensionArray))
                or arr.ndim != 1
                or len(arr) != len(index)
            ):
                raise ValueError(
                    "Arrays must be 1-dimensional np.ndarray or ExtensionArray "
                    "with length matching len(index)"
                )

    columns = ensure_index(columns)
    if len(columns) != len(arrays):
        raise ValueError("len(arrays) must match len(columns)")

    # from BlockManager perspective
    axes = [columns, index]

    if typ == "block":
        return create_block_manager_from_column_arrays(
            arrays, axes, consolidate=consolidate, refs=refs
        )
    elif typ == "array":
        return ArrayManager(arrays, [index, columns])
    else:
        raise ValueError(f"'typ' needs to be one of {{'block', 'array'}}, got '{typ}'")


def rec_array_to_mgr(
    data: np.rec.recarray | np.ndarray,
    index,
    columns,
    dtype: DtypeObj | None,
    copy: bool,
    typ: str,
) -> Manager:
    """
    Extract from a masked rec array and create the manager.
    """
    # essentially process a record array then fill it
    fdata = ma.getdata(data)
    if index is None:
        index = default_index(len(fdata))
    else:
        index = ensure_index(index)

    if columns is not None:
        columns = ensure_index(columns)
    arrays, arr_columns = to_arrays(fdata, columns)

    # create the manager

    arrays, arr_columns = reorder_arrays(arrays, arr_columns, columns, len(index))
    if columns is None:
        columns = arr_columns

    mgr = arrays_to_mgr(arrays, columns, index, dtype=dtype, typ=typ)

    if copy:
        mgr = mgr.copy()
    return mgr


def mgr_to_mgr(mgr, typ: str, copy: bool = True) -> Manager:
    """
    Convert to specific type of Manager. Does not copy if the type is already
    correct. Does not guarantee a copy otherwise. `copy` keyword only controls
    whether conversion from Block->ArrayManager copies the 1D arrays.
    """
    new_mgr: Manager

    if typ == "block":
        if isinstance(mgr, BlockManager):
            new_mgr = mgr
        else:
            if mgr.ndim == 2:
                new_mgr = arrays_to_mgr(
                    mgr.arrays, mgr.axes[0], mgr.axes[1], typ="block"
                )
            else:
                new_mgr = SingleBlockManager.from_array(mgr.arrays[0], mgr.index)
    elif typ == "array":
        if isinstance(mgr, ArrayManager):
            new_mgr = mgr
        else:
            if mgr.ndim == 2:
                arrays = [mgr.iget_values(i) for i in range(len(mgr.axes[0]))]
                if copy:
                    arrays = [arr.copy() for arr in arrays]
                new_mgr = ArrayManager(arrays, [mgr.axes[1], mgr.axes[0]])
            else:
                array = mgr.internal_values()
                if copy:
                    array = array.copy()
                new_mgr = SingleArrayManager([array], [mgr.index])
    else:
        raise ValueError(f"'typ' needs to be one of {{'block', 'array'}}, got '{typ}'")
    return new_mgr


# ---------------------------------------------------------------------
# DataFrame Constructor Interface


def ndarray_to_mgr(
    values, index, columns, dtype: DtypeObj | None, copy: bool, typ: str
) -> Manager:
    # used in DataFrame.__init__
    # input must be a ndarray, list, Series, Index, ExtensionArray

    if isinstance(values, ABCSeries):
        if columns is None:
            if values.name is not None:
                columns = Index([values.name])
        if index is None:
            index = values.index
        else:
            values = values.reindex(index)

        # zero len case (GH #2234)
        if not len(values) and columns is not None and len(columns):
            values = np.empty((0, 1), dtype=object)

    # if the array preparation does a copy -> avoid this for ArrayManager,
    # since the copy is done on conversion to 1D arrays
    copy_on_sanitize = False if typ == "array" else copy

    vdtype = getattr(values, "dtype", None)
    refs = None
    if is_1d_only_ea_dtype(vdtype) or is_1d_only_ea_dtype(dtype):
        # GH#19157

        if isinstance(values, (np.ndarray, ExtensionArray)) and values.ndim > 1:
            # GH#12513 a EA dtype passed with a 2D array, split into
            #  multiple EAs that view the values
            # error: No overload variant of "__getitem__" of "ExtensionArray"
            # matches argument type "Tuple[slice, int]"
            values = [
                values[:, n]  # type: ignore[call-overload]
                for n in range(values.shape[1])
            ]
        else:
            values = [values]

        if columns is None:
            columns = Index(range(len(values)))
        else:
            columns = ensure_index(columns)

        return arrays_to_mgr(values, columns, index, dtype=dtype, typ=typ)

    elif isinstance(vdtype, ExtensionDtype):
        # i.e. Datetime64TZ, PeriodDtype; cases with is_1d_only_ea_dtype(vdtype)
        #  are already caught above
        values = extract_array(values, extract_numpy=True)
        if copy:
            values = values.copy()
        if values.ndim == 1:
            values = values.reshape(-1, 1)

    elif isinstance(values, (ABCSeries, Index)):
        if not copy_on_sanitize and (
            dtype is None or astype_is_view(values.dtype, dtype)
        ):
            refs = values._references

        if copy_on_sanitize:
            values = values._values.copy()
        else:
            values = values._values

        values = _ensure_2d(values)

    elif isinstance(values, (np.ndarray, ExtensionArray)):
        # drop subclass info
        if copy_on_sanitize and (dtype is None or astype_is_view(values.dtype, dtype)):
            # only force a copy now if copy=True was requested
            # and a subsequent `astype` will not already result in a copy
            values = np.array(values, copy=True, order="F")
        else:
            values = np.asarray(values)
        values = _ensure_2d(values)

    else:
        # by definition an array here
        # the dtypes will be coerced to a single dtype
        values = _prep_ndarraylike(values, copy=copy_on_sanitize)

    if dtype is not None and values.dtype != dtype:
        # GH#40110 see similar check inside sanitize_array
        values = sanitize_array(
            values,
            None,
            dtype=dtype,
            copy=copy_on_sanitize,
            allow_2d=True,
        )

    # _prep_ndarraylike ensures that values.ndim == 2 at this point
    index, columns = _get_axes(
        values.shape[0], values.shape[1], index=index, columns=columns
    )

    _check_values_indices_shape_match(values, index, columns)

    if typ == "array":
        if issubclass(values.dtype.type, str):
            values = np.array(values, dtype=object)

        if dtype is None and is_object_dtype(values.dtype):
            arrays = [
                ensure_wrapped_if_datetimelike(
                    maybe_infer_to_datetimelike(values[:, i])
                )
                for i in range(values.shape[1])
            ]
        else:
            if lib.is_np_dtype(values.dtype, "mM"):
                values = ensure_wrapped_if_datetimelike(values)
            arrays = [values[:, i] for i in range(values.shape[1])]

        if copy:
            arrays = [arr.copy() for arr in arrays]

        return ArrayManager(arrays, [index, columns], verify_integrity=False)

    values = values.T

    # if we don't have a dtype specified, then try to convert objects
    # on the entire block; this is to convert if we have datetimelike's
    # embedded in an object type
    if dtype is None and is_object_dtype(values.dtype):
        obj_columns = list(values)
        maybe_datetime = [maybe_infer_to_datetimelike(x) for x in obj_columns]
        # don't convert (and copy) the objects if no type inference occurs
        if any(x is not y for x, y in zip(obj_columns, maybe_datetime)):
            dvals_list = [ensure_block_shape(dval, 2) for dval in maybe_datetime]
            block_values = [
                new_block_2d(dvals_list[n], placement=BlockPlacement(n))
                for n in range(len(dvals_list))
            ]
        else:
            bp = BlockPlacement(slice(len(columns)))
            nb = new_block_2d(values, placement=bp, refs=refs)
            block_values = [nb]
    elif dtype is None and values.dtype.kind == "U" and using_string_dtype():
        dtype = StringDtype(na_value=np.nan)

        obj_columns = list(values)
        block_values = [
            new_block(
                dtype.construct_array_type()._from_sequence(data, dtype=dtype),
                BlockPlacement(slice(i, i + 1)),
                ndim=2,
            )
            for i, data in enumerate(obj_columns)
        ]

    else:
        bp = BlockPlacement(slice(len(columns)))
        nb = new_block_2d(values, placement=bp, refs=refs)
        block_values = [nb]

    if len(columns) == 0:
        # TODO: check len(values) == 0?
        block_values = []

    return create_block_manager_from_blocks(
        block_values, [columns, index], verify_integrity=False
    )


def _check_values_indices_shape_match(
    values: np.ndarray, index: Index, columns: Index
) -> None:
    """
    Check that the shape implied by our axes matches the actual shape of the
    data.
    """
    if values.shape[1] != len(columns) or values.shape[0] != len(index):
        # Could let this raise in Block constructor, but we get a more
        #  helpful exception message this way.
        if values.shape[0] == 0 < len(index):
            raise ValueError("Empty data passed with indices specified.")

        passed = values.shape
        implied = (len(index), len(columns))
        raise ValueError(f"Shape of passed values is {passed}, indices imply {implied}")


def dict_to_mgr(
    data: dict,
    index,
    columns,
    *,
    dtype: DtypeObj | None = None,
    typ: str = "block",
    copy: bool = True,
) -> Manager:
    """
    Segregate Series based on type and coerce into matrices.
    Needs to handle a lot of exceptional cases.

    Used in DataFrame.__init__
    """
    arrays: Sequence[Any] | Series

    if columns is not None:
        from pandas.core.series import Series

        arrays = Series(data, index=columns, dtype=object)
        missing = arrays.isna()
        if index is None:
            # GH10856
            # raise ValueError if only scalars in dict
            index = _extract_index(arrays[~missing])
        else:
            index = ensure_index(index)

        # no obvious "empty" int column
        if missing.any() and not is_integer_dtype(dtype):
            nan_dtype: DtypeObj

            if dtype is not None:
                # calling sanitize_array ensures we don't mix-and-match
                #  NA dtypes
                midxs = missing.values.nonzero()[0]
                for i in midxs:
                    arr = sanitize_array(arrays.iat[i], index, dtype=dtype)
                    arrays.iat[i] = arr
            else:
                # GH#1783
                nan_dtype = np.dtype("object")
                val = construct_1d_arraylike_from_scalar(np.nan, len(index), nan_dtype)
                nmissing = missing.sum()
                if copy:
                    rhs = [val] * nmissing
                else:
                    # GH#45369
                    rhs = [val.copy() for _ in range(nmissing)]
                arrays.loc[missing] = rhs

        arrays = list(arrays)
        columns = ensure_index(columns)

    else:
        keys = list(data.keys())
        columns = Index(keys) if keys else default_index(0)
        arrays = [com.maybe_iterable_to_list(data[k]) for k in keys]

    if copy:
        if typ == "block":
            # We only need to copy arrays that will not get consolidated, i.e.
            #  only EA arrays
            arrays = [
                x.copy()
                if isinstance(x, ExtensionArray)
                else x.copy(deep=True)
                if (
                    isinstance(x, Index)
                    or isinstance(x, ABCSeries)
                    and is_1d_only_ea_dtype(x.dtype)
                )
                else x
                for x in arrays
            ]
        else:
            # dtype check to exclude e.g. range objects, scalars
            arrays = [x.copy() if hasattr(x, "dtype") else x for x in arrays]

    return arrays_to_mgr(arrays, columns, index, dtype=dtype, typ=typ, consolidate=copy)


def nested_data_to_arrays(
    data: Sequence,
    columns: Index | None,
    index: Index | None,
    dtype: DtypeObj | None,
) -> tuple[list[ArrayLike], Index, Index]:
    """
    Convert a single sequence of arrays to multiple arrays.
    """
    # By the time we get here we have already checked treat_as_nested(data)

    if is_named_tuple(data[0]) and columns is None:
        columns = ensure_index(data[0]._fields)

    arrays, columns = to_arrays(data, columns, dtype=dtype)
    columns = ensure_index(columns)

    if index is None:
        if isinstance(data[0], ABCSeries):
            index = _get_names_from_index(data)
        else:
            index = default_index(len(data))

    return arrays, columns, index


def treat_as_nested(data) -> bool:
    """
    Check if we should use nested_data_to_arrays.
    """
    return (
        len(data) > 0
        and is_list_like(data[0])
        and getattr(data[0], "ndim", 1) == 1
        and not (isinstance(data, ExtensionArray) and data.ndim == 2)
    )


# ---------------------------------------------------------------------


def _prep_ndarraylike(values, copy: bool = True) -> np.ndarray:
    # values is specifically _not_ ndarray, EA, Index, or Series
    # We only get here with `not treat_as_nested(values)`

    if len(values) == 0:
        # TODO: check for length-zero range, in which case return int64 dtype?
        # TODO: reuse anything in try_cast?
        return np.empty((0, 0), dtype=object)
    elif isinstance(values, range):
        arr = range_to_ndarray(values)
        return arr[..., np.newaxis]

    def convert(v):
        if not is_list_like(v) or isinstance(v, ABCDataFrame):
            return v

        v = extract_array(v, extract_numpy=True)
        res = maybe_convert_platform(v)
        # We don't do maybe_infer_to_datetimelike here bc we will end up doing
        #  it column-by-column in ndarray_to_mgr
        return res

    # we could have a 1-dim or 2-dim list here
    # this is equiv of np.asarray, but does object conversion
    # and platform dtype preservation
    # does not convert e.g. [1, "a", True] to ["1", "a", "True"] like
    #  np.asarray would
    if is_list_like(values[0]):
        values = np.array([convert(v) for v in values])
    elif isinstance(values[0], np.ndarray) and values[0].ndim == 0:
        # GH#21861 see test_constructor_list_of_lists
        values = np.array([convert(v) for v in values])
    else:
        values = convert(values)

    return _ensure_2d(values)


def _ensure_2d(values: np.ndarray) -> np.ndarray:
    """
    Reshape 1D values, raise on anything else other than 2D.
    """
    if values.ndim == 1:
        values = values.reshape((values.shape[0], 1))
    elif values.ndim != 2:
        raise ValueError(f"Must pass 2-d input. shape={values.shape}")
    return values


def _homogenize(
    data, index: Index, dtype: DtypeObj | None
) -> tuple[list[ArrayLike], list[Any]]:
    oindex = None
    homogenized = []
    # if the original array-like in `data` is a Series, keep track of this Series' refs
    refs: list[Any] = []

    for val in data:
        if isinstance(val, (ABCSeries, Index)):
            if dtype is not None:
                val = val.astype(dtype, copy=False)
            if isinstance(val, ABCSeries) and val.index is not index:
                # Forces alignment. No need to copy data since we
                # are putting it into an ndarray later
                val = val.reindex(index, copy=False)
            refs.append(val._references)
            val = val._values
        else:
            if isinstance(val, dict):
                # GH#41785 this _should_ be equivalent to (but faster than)
                #  val = Series(val, index=index)._values
                if oindex is None:
                    oindex = index.astype("O")

                if isinstance(index, (DatetimeIndex, TimedeltaIndex)):
                    # see test_constructor_dict_datetime64_index
                    val = dict_compat(val)
                else:
                    # see test_constructor_subclass_dict
                    val = dict(val)
                val = lib.fast_multiget(val, oindex._values, default=np.nan)

            val = sanitize_array(val, index, dtype=dtype, copy=False)
            com.require_length_match(val, index)
            refs.append(None)

        homogenized.append(val)

    return homogenized, refs


def _extract_index(data) -> Index:
    """
    Try to infer an Index from the passed data, raise ValueError on failure.
    """
    index: Index
    if len(data) == 0:
        return default_index(0)

    raw_lengths = []
    indexes: list[list[Hashable] | Index] = []

    have_raw_arrays = False
    have_series = False
    have_dicts = False

    for val in data:
        if isinstance(val, ABCSeries):
            have_series = True
            indexes.append(val.index)
        elif isinstance(val, dict):
            have_dicts = True
            indexes.append(list(val.keys()))
        elif is_list_like(val) and getattr(val, "ndim", 1) == 1:
            have_raw_arrays = True
            raw_lengths.append(len(val))
        elif isinstance(val, np.ndarray) and val.ndim > 1:
            raise ValueError("Per-column arrays must each be 1-dimensional")

    if not indexes and not raw_lengths:
        raise ValueError("If using all scalar values, you must pass an index")

    if have_series:
        index = union_indexes(indexes)
    elif have_dicts:
        index = union_indexes(indexes, sort=False)

    if have_raw_arrays:
        lengths = list(set(raw_lengths))
        if len(lengths) > 1:
            raise ValueError("All arrays must be of the same length")

        if have_dicts:
            raise ValueError(
                "Mixing dicts with non-Series may lead to ambiguous ordering."
            )

        if have_series:
            if lengths[0] != len(index):
                msg = (
                    f"array length {lengths[0]} does not match index "
                    f"length {len(index)}"
                )
                raise ValueError(msg)
        else:
            index = default_index(lengths[0])

    return ensure_index(index)


def reorder_arrays(
    arrays: list[ArrayLike], arr_columns: Index, columns: Index | None, length: int
) -> tuple[list[ArrayLike], Index]:
    """
    Pre-emptively (cheaply) reindex arrays with new columns.
    """
    # reorder according to the columns
    if columns is not None:
        if not columns.equals(arr_columns):
            # if they are equal, there is nothing to do
            new_arrays: list[ArrayLike] = []
            indexer = arr_columns.get_indexer(columns)
            for i, k in enumerate(indexer):
                if k == -1:
                    # by convention default is all-NaN object dtype
                    arr = np.empty(length, dtype=object)
                    arr.fill(np.nan)
                else:
                    arr = arrays[k]
                new_arrays.append(arr)

            arrays = new_arrays
            arr_columns = columns

    return arrays, arr_columns


def _get_names_from_index(data) -> Index:
    has_some_name = any(getattr(s, "name", None) is not None for s in data)
    if not has_some_name:
        return default_index(len(data))

    index: list[Hashable] = list(range(len(data)))
    count = 0
    for i, s in enumerate(data):
        n = getattr(s, "name", None)
        if n is not None:
            index[i] = n
        else:
            index[i] = f"Unnamed {count}"
            count += 1

    return Index(index)


def _get_axes(
    N: int, K: int, index: Index | None, columns: Index | None
) -> tuple[Index, Index]:
    # helper to create the axes as indexes
    # return axes or defaults

    if index is None:
        index = default_index(N)
    else:
        index = ensure_index(index)

    if columns is None:
        columns = default_index(K)
    else:
        columns = ensure_index(columns)
    return index, columns


def dataclasses_to_dicts(data):
    """
    Converts a list of dataclass instances to a list of dictionaries.

    Parameters
    ----------
    data : List[Type[dataclass]]

    Returns
    --------
    list_dict : List[dict]

    Examples
    --------
    >>> from dataclasses import dataclass
    >>> @dataclass
    ... class Point:
    ...     x: int
    ...     y: int

    >>> dataclasses_to_dicts([Point(1, 2), Point(2, 3)])
    [{'x': 1, 'y': 2}, {'x': 2, 'y': 3}]

    """
    from dataclasses import asdict

    return list(map(asdict, data))


# ---------------------------------------------------------------------
# Conversion of Inputs to Arrays


def to_arrays(
    data, columns: Index | None, dtype: DtypeObj | None = None
) -> tuple[list[ArrayLike], Index]:
    """
    Return list of arrays, columns.

    Returns
    -------
    list[ArrayLike]
        These will become columns in a DataFrame.
    Index
        This will become frame.columns.

    Notes
    -----
    Ensures that len(result_arrays) == len(result_index).
    """

    if not len(data):
        if isinstance(data, np.ndarray):
            if data.dtype.names is not None:
                # i.e. numpy structured array
                columns = ensure_index(data.dtype.names)
                arrays = [data[name] for name in columns]

                if len(data) == 0:
                    # GH#42456 the indexing above results in list of 2D ndarrays
                    # TODO: is that an issue with numpy?
                    for i, arr in enumerate(arrays):
                        if arr.ndim == 2:
                            arrays[i] = arr[:, 0]

                return arrays, columns
        return [], ensure_index([])

    elif isinstance(data, np.ndarray) and data.dtype.names is not None:
        # e.g. recarray
        columns = Index(list(data.dtype.names))
        arrays = [data[k] for k in columns]
        return arrays, columns

    if isinstance(data[0], (list, tuple)):
        arr = _list_to_arrays(data)
    elif isinstance(data[0], abc.Mapping):
        arr, columns = _list_of_dict_to_arrays(data, columns)
    elif isinstance(data[0], ABCSeries):
        arr, columns = _list_of_series_to_arrays(data, columns)
    else:
        # last ditch effort
        data = [tuple(x) for x in data]
        arr = _list_to_arrays(data)

    content, columns = _finalize_columns_and_data(arr, columns, dtype)
    return content, columns


def _list_to_arrays(data: list[tuple | list]) -> np.ndarray:
    # Returned np.ndarray has ndim = 2
    # Note: we already check len(data) > 0 before getting hre
    if isinstance(data[0], tuple):
        content = lib.to_object_array_tuples(data)
    else:
        # list of lists
        content = lib.to_object_array(data)
    return content


def _list_of_series_to_arrays(
    data: list,
    columns: Index | None,
) -> tuple[np.ndarray, Index]:
    # returned np.ndarray has ndim == 2

    if columns is None:
        # We know pass_data is non-empty because data[0] is a Series
        pass_data = [x for x in data if isinstance(x, (ABCSeries, ABCDataFrame))]
        columns = get_objs_combined_axis(pass_data, sort=False)

    indexer_cache: dict[int, np.ndarray] = {}

    aligned_values = []
    for s in data:
        index = getattr(s, "index", None)
        if index is None:
            index = default_index(len(s))

        if id(index) in indexer_cache:
            indexer = indexer_cache[id(index)]
        else:
            indexer = indexer_cache[id(index)] = index.get_indexer(columns)

        values = extract_array(s, extract_numpy=True)
        aligned_values.append(algorithms.take_nd(values, indexer))

    content = np.vstack(aligned_values)
    return content, columns


def _list_of_dict_to_arrays(
    data: list[dict],
    columns: Index | None,
) -> tuple[np.ndarray, Index]:
    """
    Convert list of dicts to numpy arrays

    if `columns` is not passed, column names are inferred from the records
    - for OrderedDict and dicts, the column names match
      the key insertion-order from the first record to the last.
    - For other kinds of dict-likes, the keys are lexically sorted.

    Parameters
    ----------
    data : iterable
        collection of records (OrderedDict, dict)
    columns: iterables or None

    Returns
    -------
    content : np.ndarray[object, ndim=2]
    columns : Index
    """
    if columns is None:
        gen = (list(x.keys()) for x in data)
        sort = not any(isinstance(d, dict) for d in data)
        pre_cols = lib.fast_unique_multiple_list_gen(gen, sort=sort)
        columns = ensure_index(pre_cols)

    # assure that they are of the base dict class and not of derived
    # classes
    data = [d if type(d) is dict else dict(d) for d in data]  # noqa: E721

    content = lib.dicts_to_array(data, list(columns))
    return content, columns


def _finalize_columns_and_data(
    content: np.ndarray,  # ndim == 2
    columns: Index | None,
    dtype: DtypeObj | None,
) -> tuple[list[ArrayLike], Index]:
    """
    Ensure we have valid columns, cast object dtypes if possible.
    """
    contents = list(content.T)

    try:
        columns = _validate_or_indexify_columns(contents, columns)
    except AssertionError as err:
        # GH#26429 do not raise user-facing AssertionError
        raise ValueError(err) from err

    if len(contents) and contents[0].dtype == np.object_:
        contents = convert_object_array(contents, dtype=dtype)

    return contents, columns


def _validate_or_indexify_columns(
    content: list[np.ndarray], columns: Index | None
) -> Index:
    """
    If columns is None, make numbers as column names; Otherwise, validate that
    columns have valid length.

    Parameters
    ----------
    content : list of np.ndarrays
    columns : Index or None

    Returns
    -------
    Index
        If columns is None, assign positional column index value as columns.

    Raises
    ------
    1. AssertionError when content is not composed of list of lists, and if
        length of columns is not equal to length of content.
    2. ValueError when content is list of lists, but length of each sub-list
        is not equal
    3. ValueError when content is list of lists, but length of sub-list is
        not equal to length of content
    """
    if columns is None:
        columns = default_index(len(content))
    else:
        # Add mask for data which is composed of list of lists
        is_mi_list = isinstance(columns, list) and all(
            isinstance(col, list) for col in columns
        )

        if not is_mi_list and len(columns) != len(content):  # pragma: no cover
            # caller's responsibility to check for this...
            raise AssertionError(
                f"{len(columns)} columns passed, passed data had "
                f"{len(content)} columns"
            )
        if is_mi_list:
            # check if nested list column, length of each sub-list should be equal
            if len({len(col) for col in columns}) > 1:
                raise ValueError(
                    "Length of columns passed for MultiIndex columns is different"
                )

            # if columns is not empty and length of sublist is not equal to content
            if columns and len(columns[0]) != len(content):
                raise ValueError(
                    f"{len(columns[0])} columns passed, passed data had "
                    f"{len(content)} columns"
                )
    return columns


def convert_object_array(
    content: list[npt.NDArray[np.object_]],
    dtype: DtypeObj | None,
    dtype_backend: str = "numpy",
    coerce_float: bool = False,
) -> list[ArrayLike]:
    """
    Internal function to convert object array.

    Parameters
    ----------
    content: List[np.ndarray]
    dtype: np.dtype or ExtensionDtype
    dtype_backend: Controls if nullable/pyarrow dtypes are returned.
    coerce_float: Cast floats that are integers to int.

    Returns
    -------
    List[ArrayLike]
    """
    # provide soft conversion of object dtypes

    def convert(arr):
        if dtype != np.dtype("O"):
            arr = lib.maybe_convert_objects(
                arr,
                try_float=coerce_float,
                convert_to_nullable_dtype=dtype_backend != "numpy",
            )
            # Notes on cases that get here 2023-02-15
            # 1) we DO get here when arr is all Timestamps and dtype=None
            # 2) disabling this doesn't break the world, so this must be
            #    getting caught at a higher level
            # 3) passing convert_non_numeric to maybe_convert_objects get this right
            # 4) convert_non_numeric?

            if dtype is None:
                if arr.dtype == np.dtype("O"):
                    # i.e. maybe_convert_objects didn't convert
                    convert_to_nullable_dtype = dtype_backend != "numpy"
                    arr = maybe_infer_to_datetimelike(arr, convert_to_nullable_dtype)
                    if convert_to_nullable_dtype and arr.dtype == np.dtype("O"):
                        new_dtype = StringDtype()
                        arr_cls = new_dtype.construct_array_type()
                        arr = arr_cls._from_sequence(arr, dtype=new_dtype)
                elif dtype_backend != "numpy" and isinstance(arr, np.ndarray):
                    if arr.dtype.kind in "iufb":
                        arr = pd_array(arr, copy=False)

            elif isinstance(dtype, ExtensionDtype):
                # TODO: test(s) that get here
                # TODO: try to de-duplicate this convert function with
                #  core.construction functions
                cls = dtype.construct_array_type()
                arr = cls._from_sequence(arr, dtype=dtype, copy=False)
            elif dtype.kind in "mM":
                # This restriction is harmless bc these are the only cases
                #  where maybe_cast_to_datetime is not a no-op.
                # Here we know:
                #  1) dtype.kind in "mM" and
                #  2) arr is either object or numeric dtype
                arr = maybe_cast_to_datetime(arr, dtype)

        return arr

    arrays = [convert(arr) for arr in content]

    return arrays
```
