## Supplementary software v0.2.1 for "Virtual control arms for paediatric myopia trials: external validation of axial-elongation models": managers.py

```
from __future__ import annotations

from collections.abc import (
    Hashable,
    Sequence,
)
import itertools
from typing import (
    TYPE_CHECKING,
    Callable,
    Literal,
    cast,
)
import warnings

import numpy as np

from pandas._config import (
    using_copy_on_write,
    warn_copy_on_write,
)

from pandas._libs import (
    internals as libinternals,
    lib,
)
from pandas._libs.internals import (
    BlockPlacement,
    BlockValuesRefs,
)
from pandas._libs.tslibs import Timestamp
from pandas.errors import PerformanceWarning
from pandas.util._decorators import cache_readonly
from pandas.util._exceptions import find_stack_level

from pandas.core.dtypes.cast import infer_dtype_from_scalar
from pandas.core.dtypes.common import (
    ensure_platform_int,
    is_1d_only_ea_dtype,
    is_list_like,
)
from pandas.core.dtypes.dtypes import (
    DatetimeTZDtype,
    ExtensionDtype,
)
from pandas.core.dtypes.generic import (
    ABCDataFrame,
    ABCSeries,
)
from pandas.core.dtypes.missing import (
    array_equals,
    isna,
)

import pandas.core.algorithms as algos
from pandas.core.arrays import (
    ArrowExtensionArray,
    ArrowStringArray,
    DatetimeArray,
)
from pandas.core.arrays._mixins import NDArrayBackedExtensionArray
from pandas.core.construction import (
    ensure_wrapped_if_datetimelike,
    extract_array,
)
from pandas.core.indexers import maybe_convert_indices
from pandas.core.indexes.api import (
    Index,
    ensure_index,
)
from pandas.core.internals.base import (
    DataManager,
    SingleDataManager,
    ensure_np_dtype,
    interleaved_dtype,
)
from pandas.core.internals.blocks import (
    COW_WARNING_GENERAL_MSG,
    COW_WARNING_SETITEM_MSG,
    Block,
    NumpyBlock,
    ensure_block_shape,
    extend_blocks,
    get_block_type,
    maybe_coerce_values,
    new_block,
    new_block_2d,
)
from pandas.core.internals.ops import (
    blockwise_all,
    operate_blockwise,
)

if TYPE_CHECKING:
    from pandas._typing import (
        ArrayLike,
        AxisInt,
        DtypeObj,
        QuantileInterpolation,
        Self,
        Shape,
        npt,
    )

    from pandas.api.extensions import ExtensionArray


class BaseBlockManager(DataManager):
    """
    Core internal data structure to implement DataFrame, Series, etc.

    Manage a bunch of labeled 2D mixed-type ndarrays. Essentially it's a
    lightweight blocked set of labeled data to be manipulated by the DataFrame
    public API class

    Attributes
    ----------
    shape
    ndim
    axes
    values
    items

    Methods
    -------
    set_axis(axis, new_labels)
    copy(deep=True)

    get_dtypes

    apply(func, axes, block_filter_fn)

    get_bool_data
    get_numeric_data

    get_slice(slice_like, axis)
    get(label)
    iget(loc)

    take(indexer, axis)
    reindex_axis(new_labels, axis)
    reindex_indexer(new_labels, indexer, axis)

    delete(label)
    insert(loc, label, value)
    set(label, value)

    Parameters
    ----------
    blocks: Sequence of Block
    axes: Sequence of Index
    verify_integrity: bool, default True

    Notes
    -----
    This is *not* a public API class
    """

    __slots__ = ()

    _blknos: npt.NDArray[np.intp]
    _blklocs: npt.NDArray[np.intp]
    blocks: tuple[Block, ...]
    axes: list[Index]

    @property
    def ndim(self) -> int:
        raise NotImplementedError

    _known_consolidated: bool
    _is_consolidated: bool

    def __init__(self, blocks, axes, verify_integrity: bool = True) -> None:
        raise NotImplementedError

    @classmethod
    def from_blocks(cls, blocks: list[Block], axes: list[Index]) -> Self:
        raise NotImplementedError

    @property
    def blknos(self) -> npt.NDArray[np.intp]:
        """
        Suppose we want to find the array corresponding to our i'th column.

        blknos[i] identifies the block from self.blocks that contains this column.

        blklocs[i] identifies the column of interest within
        self.blocks[self.blknos[i]]
        """
        if self._blknos is None:
            # Note: these can be altered by other BlockManager methods.
            self._rebuild_blknos_and_blklocs()

        return self._blknos

    @property
    def blklocs(self) -> npt.NDArray[np.intp]:
        """
        See blknos.__doc__
        """
        if self._blklocs is None:
            # Note: these can be altered by other BlockManager methods.
            self._rebuild_blknos_and_blklocs()

        return self._blklocs

    def make_empty(self, axes=None) -> Self:
        """return an empty BlockManager with the items axis of len 0"""
        if axes is None:
            axes = [Index([])] + self.axes[1:]

        # preserve dtype if possible
        if self.ndim == 1:
            assert isinstance(self, SingleBlockManager)  # for mypy
            blk = self.blocks[0]
            arr = blk.values[:0]
            bp = BlockPlacement(slice(0, 0))
            nb = blk.make_block_same_class(arr, placement=bp)
            blocks = [nb]
        else:
            blocks = []
        return type(self).from_blocks(blocks, axes)

    def __nonzero__(self) -> bool:
        return True

    # Python3 compat
    __bool__ = __nonzero__

    def _normalize_axis(self, axis: AxisInt) -> int:
        # switch axis to follow BlockManager logic
        if self.ndim == 2:
            axis = 1 if axis == 0 else 0
        return axis

    def set_axis(self, axis: AxisInt, new_labels: Index) -> None:
        # Caller is responsible for ensuring we have an Index object.
        self._validate_set_axis(axis, new_labels)
        self.axes[axis] = new_labels

    @property
    def is_single_block(self) -> bool:
        # Assumes we are 2D; overridden by SingleBlockManager
        return len(self.blocks) == 1

    @property
    def items(self) -> Index:
        return self.axes[0]

    def _has_no_reference(self, i: int) -> bool:
        """
        Check for column `i` if it has references.
        (whether it references another array or is itself being referenced)
        Returns True if the column has no references.
        """
        blkno = self.blknos[i]
        return self._has_no_reference_block(blkno)

    def _has_no_reference_block(self, blkno: int) -> bool:
        """
        Check for block `i` if it has references.
        (whether it references another array or is itself being referenced)
        Returns True if the block has no references.
        """
        return not self.blocks[blkno].refs.has_reference()

    def add_references(self, mgr: BaseBlockManager) -> None:
        """
        Adds the references from one manager to another. We assume that both
        managers have the same block structure.
        """
        if len(self.blocks) != len(mgr.blocks):
            # If block structure changes, then we made a copy
            return
        for i, blk in enumerate(self.blocks):
            blk.refs = mgr.blocks[i].refs
            blk.refs.add_reference(blk)

    def references_same_values(self, mgr: BaseBlockManager, blkno: int) -> bool:
        """
        Checks if two blocks from two different block managers reference the
        same underlying values.
        """
        blk = self.blocks[blkno]
        return any(blk is ref() for ref in mgr.blocks[blkno].refs.referenced_blocks)

    def get_dtypes(self) -> npt.NDArray[np.object_]:
        dtypes = np.array([blk.dtype for blk in self.blocks], dtype=object)
        return dtypes.take(self.blknos)

    @property
    def arrays(self) -> list[ArrayLike]:
        """
        Quick access to the backing arrays of the Blocks.

        Only for compatibility with ArrayManager for testing convenience.
        Not to be used in actual code, and return value is not the same as the
        ArrayManager method (list of 1D arrays vs iterator of 2D ndarrays / 1D EAs).

        Warning! The returned arrays don't handle Copy-on-Write, so this should
        be used with caution (only in read-mode).
        """
        return [blk.values for blk in self.blocks]

    def __repr__(self) -> str:
        output = type(self).__name__
        for i, ax in enumerate(self.axes):
            if i == 0:
                output += f"\nItems: {ax}"
            else:
                output += f"\nAxis {i}: {ax}"

        for block in self.blocks:
            output += f"\n{block}"
        return output

    def apply(
        self,
        f,
        align_keys: list[str] | None = None,
        **kwargs,
    ) -> Self:
        """
        Iterate over the blocks, collect and create a new BlockManager.

        Parameters
        ----------
        f : str or callable
            Name of the Block method to apply.
        align_keys: List[str] or None, default None
        **kwargs
            Keywords to pass to `f`

        Returns
        -------
        BlockManager
        """
        assert "filter" not in kwargs

        align_keys = align_keys or []
        result_blocks: list[Block] = []
        # fillna: Series/DataFrame is responsible for making sure value is aligned

        aligned_args = {k: kwargs[k] for k in align_keys}

        for b in self.blocks:
            if aligned_args:
                for k, obj in aligned_args.items():
                    if isinstance(obj, (ABCSeries, ABCDataFrame)):
                        # The caller is responsible for ensuring that
                        #  obj.axes[-1].equals(self.items)
                        if obj.ndim == 1:
                            kwargs[k] = obj.iloc[b.mgr_locs.indexer]._values
                        else:
                            kwargs[k] = obj.iloc[:, b.mgr_locs.indexer]._values
                    else:
                        # otherwise we have an ndarray
                        kwargs[k] = obj[b.mgr_locs.indexer]

            if callable(f):
                applied = b.apply(f, **kwargs)
            else:
                applied = getattr(b, f)(**kwargs)
            result_blocks = extend_blocks(applied, result_blocks)

        out = type(self).from_blocks(result_blocks, self.axes)
        return out

    # Alias so we can share code with ArrayManager
    apply_with_block = apply

    def setitem(self, indexer, value, warn: bool = True) -> Self:
        """
        Set values with indexer.

        For SingleBlockManager, this backs s[indexer] = value
        """
        if isinstance(indexer, np.ndarray) and indexer.ndim > self.ndim:
            raise ValueError(f"Cannot set values with ndim > {self.ndim}")

        if warn and warn_copy_on_write() and not self._has_no_reference(0):
            warnings.warn(
                COW_WARNING_GENERAL_MSG,
                FutureWarning,
                stacklevel=find_stack_level(),
            )

        elif using_copy_on_write() and not self._has_no_reference(0):
            # this method is only called if there is a single block -> hardcoded 0
            # Split blocks to only copy the columns we want to modify
            if self.ndim == 2 and isinstance(indexer, tuple):
                blk_loc = self.blklocs[indexer[1]]
                if is_list_like(blk_loc) and blk_loc.ndim == 2:
                    blk_loc = np.squeeze(blk_loc, axis=0)
                elif not is_list_like(blk_loc):
                    # Keep dimension and copy data later
                    blk_loc = [blk_loc]  # type: ignore[assignment]
                if len(blk_loc) == 0:
                    return self.copy(deep=False)

                values = self.blocks[0].values
                if values.ndim == 2:
                    values = values[blk_loc]
                    # "T" has no attribute "_iset_split_block"
                    self._iset_split_block(  # type: ignore[attr-defined]
                        0, blk_loc, values
                    )
                    # first block equals values
                    self.blocks[0].setitem((indexer[0], np.arange(len(blk_loc))), value)
                    return self
            # No need to split if we either set all columns or on a single block
            # manager
            self = self.copy()

        return self.apply("setitem", indexer=indexer, value=value)

    def diff(self, n: int) -> Self:
        # only reached with self.ndim == 2
        return self.apply("diff", n=n)

    def astype(self, dtype, copy: bool | None = False, errors: str = "raise") -> Self:
        if copy is None:
            if using_copy_on_write():
                copy = False
            else:
                copy = True
        elif using_copy_on_write():
            copy = False

        return self.apply(
            "astype",
            dtype=dtype,
            copy=copy,
            errors=errors,
            using_cow=using_copy_on_write(),
        )

    def convert(self, copy: bool | None) -> Self:
        if copy is None:
            if using_copy_on_write():
                copy = False
            else:
                copy = True
        elif using_copy_on_write():
            copy = False

        return self.apply("convert", copy=copy, using_cow=using_copy_on_write())

    def convert_dtypes(self, **kwargs):
        if using_copy_on_write():
            copy = False
        else:
            copy = True

        return self.apply(
            "convert_dtypes", copy=copy, using_cow=using_copy_on_write(), **kwargs
        )

    def get_values_for_csv(
        self, *, float_format, date_format, decimal, na_rep: str = "nan", quoting=None
    ) -> Self:
        """
        Convert values to native types (strings / python objects) that are used
        in formatting (repr / csv).
        """
        return self.apply(
            "get_values_for_csv",
            na_rep=na_rep,
            quoting=quoting,
            float_format=float_format,
            date_format=date_format,
            decimal=decimal,
        )

    @property
    def any_extension_types(self) -> bool:
        """Whether any of the blocks in this manager are extension blocks"""
        return any(block.is_extension for block in self.blocks)

    @property
    def is_view(self) -> bool:
        """return a boolean if we are a single block and are a view"""
        if len(self.blocks) == 1:
            return self.blocks[0].is_view

        # It is technically possible to figure out which blocks are views
        # e.g. [ b.values.base is not None for b in self.blocks ]
        # but then we have the case of possibly some blocks being a view
        # and some blocks not. setting in theory is possible on the non-view
        # blocks w/o causing a SettingWithCopy raise/warn. But this is a bit
        # complicated

        return False

    def _get_data_subset(self, predicate: Callable) -> Self:
        blocks = [blk for blk in self.blocks if predicate(blk.values)]
        return self._combine(blocks)

    def get_bool_data(self) -> Self:
        """
        Select blocks that are bool-dtype and columns from object-dtype blocks
        that are all-bool.
        """

        new_blocks = []

        for blk in self.blocks:
            if blk.dtype == bool:
                new_blocks.append(blk)

            elif blk.is_object:
                nbs = blk._split()
                new_blocks.extend(nb for nb in nbs if nb.is_bool)

        return self._combine(new_blocks)

    def get_numeric_data(self) -> Self:
        numeric_blocks = [blk for blk in self.blocks if blk.is_numeric]
        if len(numeric_blocks) == len(self.blocks):
            # Avoid somewhat expensive _combine
            return self
        return self._combine(numeric_blocks)

    def _combine(self, blocks: list[Block], index: Index | None = None) -> Self:
        """return a new manager with the blocks"""
        if len(blocks) == 0:
            if self.ndim == 2:
                # retain our own Index dtype
                if index is not None:
                    axes = [self.items[:0], index]
                else:
                    axes = [self.items[:0]] + self.axes[1:]
                return self.make_empty(axes)
            return self.make_empty()

        # FIXME: optimization potential
        indexer = np.sort(np.concatenate([b.mgr_locs.as_array for b in blocks]))
        inv_indexer = lib.get_reverse_indexer(indexer, self.shape[0])

        new_blocks: list[Block] = []
        for b in blocks:
            nb = b.copy(deep=False)
            nb.mgr_locs = BlockPlacement(inv_indexer[nb.mgr_locs.indexer])
            new_blocks.append(nb)

        axes = list(self.axes)
        if index is not None:
            axes[-1] = index
        axes[0] = self.items.take(indexer)

        return type(self).from_blocks(new_blocks, axes)

    @property
    def nblocks(self) -> int:
        return len(self.blocks)

    def copy(self, deep: bool | None | Literal["all"] = True) -> Self:
        """
        Make deep or shallow copy of BlockManager

        Parameters
        ----------
        deep : bool, string or None, default True
            If False or None, return a shallow copy (do not copy data)
            If 'all', copy data and a deep copy of the index

        Returns
        -------
        BlockManager
        """
        if deep is None:
            if using_copy_on_write():
                # use shallow copy
                deep = False
            else:
                # preserve deep copy for BlockManager with copy=None
                deep = True

        # this preserves the notion of view copying of axes
        if deep:
            # hit in e.g. tests.io.json.test_pandas

            def copy_func(ax):
                return ax.copy(deep=True) if deep == "all" else ax.view()

            new_axes = [copy_func(ax) for ax in self.axes]
        else:
            if using_copy_on_write():
                new_axes = [ax.view() for ax in self.axes]
            else:
                new_axes = list(self.axes)

        res = self.apply("copy", deep=deep)
        res.axes = new_axes

        if self.ndim > 1:
            # Avoid needing to re-compute these
            blknos = self._blknos
            if blknos is not None:
                res._blknos = blknos.copy()
                res._blklocs = self._blklocs.copy()

        if deep:
            res._consolidate_inplace()
        return res

    def consolidate(self) -> Self:
        """
        Join together blocks having same dtype

        Returns
        -------
        y : BlockManager
        """
        if self.is_consolidated():
            return self

        bm = type(self)(self.blocks, self.axes, verify_integrity=False)
        bm._is_consolidated = False
        bm._consolidate_inplace()
        return bm

    def reindex_indexer(
        self,
        new_axis: Index,
        indexer: npt.NDArray[np.intp] | None,
        axis: AxisInt,
        fill_value=None,
        allow_dups: bool = False,
        copy: bool | None = True,
        only_slice: bool = False,
        *,
        use_na_proxy: bool = False,
    ) -> Self:
        """
        Parameters
        ----------
        new_axis : Index
        indexer : ndarray[intp] or None
        axis : int
        fill_value : object, default None
        allow_dups : bool, default False
        copy : bool or None, default True
            If None, regard as False to get shallow copy.
        only_slice : bool, default False
            Whether to take views, not copies, along columns.
        use_na_proxy : bool, default False
            Whether to use a np.void ndarray for newly introduced columns.

        pandas-indexer with -1's only.
        """
        if copy is None:
            if using_copy_on_write():
                # use shallow copy
                copy = False
            else:
                # preserve deep copy for BlockManager with copy=None
                copy = True

        if indexer is None:
            if new_axis is self.axes[axis] and not copy:
                return self

            result = self.copy(deep=copy)
            result.axes = list(self.axes)
            result.axes[axis] = new_axis
            return result

        # Should be intp, but in some cases we get int64 on 32bit builds
        assert isinstance(indexer, np.ndarray)

        # some axes don't allow reindexing with dups
        if not allow_dups:
            self.axes[axis]._validate_can_reindex(indexer)

        if axis >= self.ndim:
            raise IndexError("Requested axis not found in manager")

        if axis == 0:
            new_blocks = self._slice_take_blocks_ax0(
                indexer,
                fill_value=fill_value,
                only_slice=only_slice,
                use_na_proxy=use_na_proxy,
            )
        else:
            new_blocks = [
                blk.take_nd(
                    indexer,
                    axis=1,
                    fill_value=(
                        fill_value if fill_value is not None else blk.fill_value
                    ),
                )
                for blk in self.blocks
            ]

        new_axes = list(self.axes)
        new_axes[axis] = new_axis

        new_mgr = type(self).from_blocks(new_blocks, new_axes)
        if axis == 1:
            # We can avoid the need to rebuild these
            new_mgr._blknos = self.blknos.copy()
            new_mgr._blklocs = self.blklocs.copy()
        return new_mgr

    def _slice_take_blocks_ax0(
        self,
        slice_or_indexer: slice | np.ndarray,
        fill_value=lib.no_default,
        only_slice: bool = False,
        *,
        use_na_proxy: bool = False,
        ref_inplace_op: bool = False,
    ) -> list[Block]:
        """
        Slice/take blocks along axis=0.

        Overloaded for SingleBlock

        Parameters
        ----------
        slice_or_indexer : slice or np.ndarray[int64]
        fill_value : scalar, default lib.no_default
        only_slice : bool, default False
            If True, we always return views on existing arrays, never copies.
            This is used when called from ops.blockwise.operate_blockwise.
        use_na_proxy : bool, default False
            Whether to use a np.void ndarray for newly introduced columns.
        ref_inplace_op: bool, default False
            Don't track refs if True because we operate inplace

        Returns
        -------
        new_blocks : list of Block
        """
        allow_fill = fill_value is not lib.no_default

        sl_type, slobj, sllen = _preprocess_slice_or_indexer(
            slice_or_indexer, self.shape[0], allow_fill=allow_fill
        )

        if self.is_single_block:
            blk = self.blocks[0]

            if sl_type == "slice":
                # GH#32959 EABlock would fail since we can't make 0-width
                # TODO(EA2D): special casing unnecessary with 2D EAs
                if sllen == 0:
                    return []
                bp = BlockPlacement(slice(0, sllen))
                return [blk.getitem_block_columns(slobj, new_mgr_locs=bp)]
            elif not allow_fill or self.ndim == 1:
                if allow_fill and fill_value is None:
                    fill_value = blk.fill_value

                if not allow_fill and only_slice:
                    # GH#33597 slice instead of take, so we get
                    #  views instead of copies
                    blocks = [
                        blk.getitem_block_columns(
                            slice(ml, ml + 1),
                            new_mgr_locs=BlockPlacement(i),
                            ref_inplace_op=ref_inplace_op,
                        )
                        for i, ml in enumerate(slobj)
                    ]
                    return blocks
                else:
                    bp = BlockPlacement(slice(0, sllen))
                    return [
                        blk.take_nd(
                            slobj,
                            axis=0,
                            new_mgr_locs=bp,
                            fill_value=fill_value,
                        )
                    ]

        if sl_type == "slice":
            blknos = self.blknos[slobj]
            blklocs = self.blklocs[slobj]
        else:
            blknos = algos.take_nd(
                self.blknos, slobj, fill_value=-1, allow_fill=allow_fill
            )
            blklocs = algos.take_nd(
                self.blklocs, slobj, fill_value=-1, allow_fill=allow_fill
            )

        # When filling blknos, make sure blknos is updated before appending to
        # blocks list, that way new blkno is exactly len(blocks).
        blocks = []
        group = not only_slice
        for blkno, mgr_locs in libinternals.get_blkno_placements(blknos, group=group):
            if blkno == -1:
                # If we've got here, fill_value was not lib.no_default

                blocks.append(
                    self._make_na_block(
                        placement=mgr_locs,
                        fill_value=fill_value,
                        use_na_proxy=use_na_proxy,
                    )
                )
            else:
                blk = self.blocks[blkno]

                # Otherwise, slicing along items axis is necessary.
                if not blk._can_consolidate and not blk._validate_ndim:
                    # i.e. we dont go through here for DatetimeTZBlock
                    # A non-consolidatable block, it's easy, because there's
                    # only one item and each mgr loc is a copy of that single
                    # item.
                    deep = not (only_slice or using_copy_on_write())
                    for mgr_loc in mgr_locs:
                        newblk = blk.copy(deep=deep)
                        newblk.mgr_locs = BlockPlacement(slice(mgr_loc, mgr_loc + 1))
                        blocks.append(newblk)

                else:
                    # GH#32779 to avoid the performance penalty of copying,
                    #  we may try to only slice
                    taker = blklocs[mgr_locs.indexer]
                    max_len = max(len(mgr_locs), taker.max() + 1)
                    if only_slice or using_copy_on_write():
                        taker = lib.maybe_indices_to_slice(taker, max_len)

                    if isinstance(taker, slice):
                        nb = blk.getitem_block_columns(taker, new_mgr_locs=mgr_locs)
                        blocks.append(nb)
                    elif only_slice:
                        # GH#33597 slice instead of take, so we get
                        #  views instead of copies
                        for i, ml in zip(taker, mgr_locs):
                            slc = slice(i, i + 1)
                            bp = BlockPlacement(ml)
                            nb = blk.getitem_block_columns(slc, new_mgr_locs=bp)
                            # We have np.shares_memory(nb.values, blk.values)
                            blocks.append(nb)
                    else:
                        nb = blk.take_nd(taker, axis=0, new_mgr_locs=mgr_locs)
                        blocks.append(nb)

        return blocks

    def _make_na_block(
        self, placement: BlockPlacement, fill_value=None, use_na_proxy: bool = False
    ) -> Block:
        # Note: we only get here with self.ndim == 2

        if use_na_proxy:
            assert fill_value is None
            shape = (len(placement), self.shape[1])
            vals = np.empty(shape, dtype=np.void)
            nb = NumpyBlock(vals, placement, ndim=2)
            return nb

        if fill_value is None:
            fill_value = np.nan

        shape = (len(placement), self.shape[1])

        dtype, fill_value = infer_dtype_from_scalar(fill_value)
        block_values = make_na_array(dtype, shape, fill_value)
        return new_block_2d(block_values, placement=placement)

    def take(
        self,
        indexer: npt.NDArray[np.intp],
        axis: AxisInt = 1,
        verify: bool = True,
    ) -> Self:
        """
        Take items along any axis.

        indexer : np.ndarray[np.intp]
        axis : int, default 1
        verify : bool, default True
            Check that all entries are between 0 and len(self) - 1, inclusive.
            Pass verify=False if this check has been done by the caller.

        Returns
        -------
        BlockManager
        """
        # Caller is responsible for ensuring indexer annotation is accurate

        n = self.shape[axis]
        indexer = maybe_convert_indices(indexer, n, verify=verify)

        new_labels = self.axes[axis].take(indexer)
        return self.reindex_indexer(
            new_axis=new_labels,
            indexer=indexer,
            axis=axis,
            allow_dups=True,
            copy=None,
        )


class BlockManager(libinternals.BlockManager, BaseBlockManager):
    """
    BaseBlockManager that holds 2D blocks.
    """

    ndim = 2

    # ----------------------------------------------------------------
    # Constructors

    def __init__(
        self,
        blocks: Sequence[Block],
        axes: Sequence[Index],
        verify_integrity: bool = True,
    ) -> None:
        if verify_integrity:
            # Assertion disabled for performance
            # assert all(isinstance(x, Index) for x in axes)

            for block in blocks:
                if self.ndim != block.ndim:
                    raise AssertionError(
                        f"Number of Block dimensions ({block.ndim}) must equal "
                        f"number of axes ({self.ndim})"
                    )
                # As of 2.0, the caller is responsible for ensuring that
                #  DatetimeTZBlock with block.ndim == 2 has block.values.ndim ==2;
                #  previously there was a special check for fastparquet compat.

            self._verify_integrity()

    def _verify_integrity(self) -> None:
        mgr_shape = self.shape
        tot_items = sum(len(x.mgr_locs) for x in self.blocks)
        for block in self.blocks:
            if block.shape[1:] != mgr_shape[1:]:
                raise_construction_error(tot_items, block.shape[1:], self.axes)
        if len(self.items) != tot_items:
            raise AssertionError(
                "Number of manager items must equal union of "
                f"block items\n# manager items: {len(self.items)}, # "
                f"tot_items: {tot_items}"
            )

    @classmethod
    def from_blocks(cls, blocks: list[Block], axes: list[Index]) -> Self:
        """
        Constructor for BlockManager and SingleBlockManager with same signature.
        """
        return cls(blocks, axes, verify_integrity=False)

    # ----------------------------------------------------------------
    # Indexing

    def fast_xs(self, loc: int) -> SingleBlockManager:
        """
        Return the array corresponding to `frame.iloc[loc]`.

        Parameters
        ----------
        loc : int

        Returns
        -------
        np.ndarray or ExtensionArray
        """
        if len(self.blocks) == 1:
            # TODO: this could be wrong if blk.mgr_locs is not slice(None)-like;
            #  is this ruled out in the general case?
            result = self.blocks[0].iget((slice(None), loc))
            # in the case of a single block, the new block is a view
            bp = BlockPlacement(slice(0, len(result)))
            block = new_block(
                result,
                placement=bp,
                ndim=1,
                refs=self.blocks[0].refs,
            )
            return SingleBlockManager(block, self.axes[0])

        dtype = interleaved_dtype([blk.dtype for blk in self.blocks])

        n = len(self)

        if isinstance(dtype, ExtensionDtype):
            # TODO: use object dtype as workaround for non-performant
            #  EA.__setitem__ methods. (primarily ArrowExtensionArray.__setitem__
            #  when iteratively setting individual values)
            #  https://github.com/pandas-dev/pandas/pull/54508#issuecomment-1675827918
            result = np.empty(n, dtype=object)
        else:
            result = np.empty(n, dtype=dtype)
            result = ensure_wrapped_if_datetimelike(result)

        for blk in self.blocks:
            # Such assignment may incorrectly coerce NaT to None
            # result[blk.mgr_locs] = blk._slice((slice(None), loc))
            for i, rl in enumerate(blk.mgr_locs):
                result[rl] = blk.iget((i, loc))

        if isinstance(dtype, ExtensionDtype):
            cls = dtype.construct_array_type()
            result = cls._from_sequence(result, dtype=dtype)

        bp = BlockPlacement(slice(0, len(result)))
        block = new_block(result, placement=bp, ndim=1)
        return SingleBlockManager(block, self.axes[0])

    def iget(self, i: int, track_ref: bool = True) -> SingleBlockManager:
        """
        Return the data as a SingleBlockManager.
        """
        block = self.blocks[self.blknos[i]]
        values = block.iget(self.blklocs[i])

        # shortcut for select a single-dim from a 2-dim BM
        bp = BlockPlacement(slice(0, len(values)))
        nb = type(block)(
            values, placement=bp, ndim=1, refs=block.refs if track_ref else None
        )
        return SingleBlockManager(nb, self.axes[1])

    def iget_values(self, i: int) -> ArrayLike:
        """
        Return the data for column i as the values (ndarray or ExtensionArray).

        Warning! The returned array is a view but doesn't handle Copy-on-Write,
        so this should be used with caution.
        """
        # TODO(CoW) making the arrays read-only might make this safer to use?
        block = self.blocks[self.blknos[i]]
        values = block.iget(self.blklocs[i])
        return values

    @property
    def column_arrays(self) -> list[np.ndarray]:
        """
        Used in the JSON C code to access column arrays.
        This optimizes compared to using `iget_values` by converting each

        Warning! This doesn't handle Copy-on-Write, so should be used with
        caution (current use case of consuming this in the JSON code is fine).
        """
        # This is an optimized equivalent to
        #  result = [self.iget_values(i) for i in range(len(self.items))]
        result: list[np.ndarray | None] = [None] * len(self.items)

        for blk in self.blocks:
            mgr_locs = blk._mgr_locs
            values = blk.array_values._values_for_json()
            if values.ndim == 1:
                # TODO(EA2D): special casing not needed with 2D EAs
                result[mgr_locs[0]] = values

            else:
                for i, loc in enumerate(mgr_locs):
                    result[loc] = values[i]

        # error: Incompatible return value type (got "List[None]",
        # expected "List[ndarray[Any, Any]]")
        return result  # type: ignore[return-value]

    def iset(
        self,
        loc: int | slice | np.ndarray,
        value: ArrayLike,
        inplace: bool = False,
        refs: BlockValuesRefs | None = None,
    ) -> None:
        """
        Set new item in-place. Does not consolidate. Adds new Block if not
        contained in the current set of items
        """

        # FIXME: refactor, clearly separate broadcasting & zip-like assignment
        #        can prob also fix the various if tests for sparse/categorical
        if self._blklocs is None and self.ndim > 1:
            self._rebuild_blknos_and_blklocs()

        # Note: we exclude DTA/TDA here
        value_is_extension_type = is_1d_only_ea_dtype(value.dtype)
        if not value_is_extension_type:
            if value.ndim == 2:
                value = value.T
            else:
                value = ensure_block_shape(value, ndim=2)

            if value.shape[1:] != self.shape[1:]:
                raise AssertionError(
                    "Shape of new values must be compatible with manager shape"
                )

        if lib.is_integer(loc):
            # We have 6 tests where loc is _not_ an int.
            # In this case, get_blkno_placements will yield only one tuple,
            #  containing (self._blknos[loc], BlockPlacement(slice(0, 1, 1)))

            # Check if we can use _iset_single fastpath
            loc = cast(int, loc)
            blkno = self.blknos[loc]
            blk = self.blocks[blkno]
            if len(blk._mgr_locs) == 1:  # TODO: fastest way to check this?
                return self._iset_single(
                    loc,
                    value,
                    inplace=inplace,
                    blkno=blkno,
                    blk=blk,
                    refs=refs,
                )

            # error: Incompatible types in assignment (expression has type
            # "List[Union[int, slice, ndarray]]", variable has type "Union[int,
            # slice, ndarray]")
            loc = [loc]  # type: ignore[assignment]

        # categorical/sparse/datetimetz
        if value_is_extension_type:

            def value_getitem(placement):
                return value

        else:

            def value_getitem(placement):
                return value[placement.indexer]

        # Accessing public blknos ensures the public versions are initialized
        blknos = self.blknos[loc]
        blklocs = self.blklocs[loc].copy()

        unfit_mgr_locs = []
        unfit_val_locs = []
        removed_blknos = []
        for blkno_l, val_locs in libinternals.get_blkno_placements(blknos, group=True):
            blk = self.blocks[blkno_l]
            blk_locs = blklocs[val_locs.indexer]
            if inplace and blk.should_store(value):
                # Updating inplace -> check if we need to do Copy-on-Write
                if using_copy_on_write() and not self._has_no_reference_block(blkno_l):
                    self._iset_split_block(
                        blkno_l, blk_locs, value_getitem(val_locs), refs=refs
                    )
                else:
                    blk.set_inplace(blk_locs, value_getitem(val_locs))
                    continue
            else:
                unfit_mgr_locs.append(blk.mgr_locs.as_array[blk_locs])
                unfit_val_locs.append(val_locs)

                # If all block items are unfit, schedule the block for removal.
                if len(val_locs) == len(blk.mgr_locs):
                    removed_blknos.append(blkno_l)
                    continue
                else:
                    # Defer setting the new values to enable consolidation
                    self._iset_split_block(blkno_l, blk_locs, refs=refs)

        if len(removed_blknos):
            # Remove blocks & update blknos accordingly
            is_deleted = np.zeros(self.nblocks, dtype=np.bool_)
            is_deleted[removed_blknos] = True

            new_blknos = np.empty(self.nblocks, dtype=np.intp)
            new_blknos.fill(-1)
            new_blknos[~is_deleted] = np.arange(self.nblocks - len(removed_blknos))
            self._blknos = new_blknos[self._blknos]
            self.blocks = tuple(
                blk for i, blk in enumerate(self.blocks) if i not in set(removed_blknos)
            )

        if unfit_val_locs:
            unfit_idxr = np.concatenate(unfit_mgr_locs)
            unfit_count = len(unfit_idxr)

            new_blocks: list[Block] = []
            if value_is_extension_type:
                # This code (ab-)uses the fact that EA blocks contain only
                # one item.
                # TODO(EA2D): special casing unnecessary with 2D EAs
                new_blocks.extend(
                    new_block_2d(
                        values=value,
                        placement=BlockPlacement(slice(mgr_loc, mgr_loc + 1)),
                        refs=refs,
                    )
                    for mgr_loc in unfit_idxr
                )

                self._blknos[unfit_idxr] = np.arange(unfit_count) + len(self.blocks)
                self._blklocs[unfit_idxr] = 0

            else:
                # unfit_val_locs contains BlockPlacement objects
                unfit_val_items = unfit_val_locs[0].append(unfit_val_locs[1:])

                new_blocks.append(
                    new_block_2d(
                        values=value_getitem(unfit_val_items),
                        placement=BlockPlacement(unfit_idxr),
                        refs=refs,
                    )
                )

                self._blknos[unfit_idxr] = len(self.blocks)
                self._blklocs[unfit_idxr] = np.arange(unfit_count)

            self.blocks += tuple(new_blocks)

            # Newly created block's dtype may already be present.
            self._known_consolidated = False

    def _iset_split_block(
        self,
        blkno_l: int,
        blk_locs: np.ndarray | list[int],
        value: ArrayLike | None = None,
        refs: BlockValuesRefs | None = None,
    ) -> None:
        """Removes columns from a block by splitting the block.

        Avoids copying the whole block through slicing and updates the manager
        after determinint the new block structure. Optionally adds a new block,
        otherwise has to be done by the caller.

        Parameters
        ----------
        blkno_l: The block number to operate on, relevant for updating the manager
        blk_locs: The locations of our block that should be deleted.
        value: The value to set as a replacement.
        refs: The reference tracking object of the value to set.
        """
        blk = self.blocks[blkno_l]

        if self._blklocs is None:
            self._rebuild_blknos_and_blklocs()

        nbs_tup = tuple(blk.delete(blk_locs))
        if value is not None:
            locs = blk.mgr_locs.as_array[blk_locs]
            first_nb = new_block_2d(value, BlockPlacement(locs), refs=refs)
        else:
            first_nb = nbs_tup[0]
            nbs_tup = tuple(nbs_tup[1:])

        nr_blocks = len(self.blocks)
        blocks_tup = (
            self.blocks[:blkno_l] + (first_nb,) + self.blocks[blkno_l + 1 :] + nbs_tup
        )
        self.blocks = blocks_tup

        if not nbs_tup and value is not None:
            # No need to update anything if split did not happen
            return

        self._blklocs[first_nb.mgr_locs.indexer] = np.arange(len(first_nb))

        for i, nb in enumerate(nbs_tup):
            self._blklocs[nb.mgr_locs.indexer] = np.arange(len(nb))
            self._blknos[nb.mgr_locs.indexer] = i + nr_blocks

    def _iset_single(
        self,
        loc: int,
        value: ArrayLike,
        inplace: bool,
        blkno: int,
        blk: Block,
        refs: BlockValuesRefs | None = None,
    ) -> None:
        """
        Fastpath for iset when we are only setting a single position and
        the Block currently in that position is itself single-column.

        In this case we can swap out the entire Block and blklocs and blknos
        are unaffected.
        """
        # Caller is responsible for verifying value.shape

        if inplace and blk.should_store(value):
            copy = False
            if using_copy_on_write() and not self._has_no_reference_block(blkno):
                # perform Copy-on-Write and clear the reference
                copy = True
            iloc = self.blklocs[loc]
            blk.set_inplace(slice(iloc, iloc + 1), value, copy=copy)
            return

        nb = new_block_2d(value, placement=blk._mgr_locs, refs=refs)
        old_blocks = self.blocks
        new_blocks = old_blocks[:blkno] + (nb,) + old_blocks[blkno + 1 :]
        self.blocks = new_blocks
        return

    def column_setitem(
        self, loc: int, idx: int | slice | np.ndarray, value, inplace_only: bool = False
    ) -> None:
        """
        Set values ("setitem") into a single column (not setting the full column).

        This is a method on the BlockManager level, to avoid creating an
        intermediate Series at the DataFrame level (`s = df[loc]; s[idx] = value`)
        """
        needs_to_warn = False
        if warn_copy_on_write() and not self._has_no_reference(loc):
            if not isinstance(
                self.blocks[self.blknos[loc]].values,
                (ArrowExtensionArray, ArrowStringArray),
            ):
                # We might raise if we are in an expansion case, so defer
                # warning till we actually updated
                needs_to_warn = True

        elif using_copy_on_write() and not self._has_no_reference(loc):
            blkno = self.blknos[loc]
            # Split blocks to only copy the column we want to modify
            blk_loc = self.blklocs[loc]
            # Copy our values
            values = self.blocks[blkno].values
            if values.ndim == 1:
                values = values.copy()
            else:
                # Use [blk_loc] as indexer to keep ndim=2, this already results in a
                # copy
                values = values[[blk_loc]]
            self._iset_split_block(blkno, [blk_loc], values)

        # this manager is only created temporarily to mutate the values in place
        # so don't track references, otherwise the `setitem` would perform CoW again
        col_mgr = self.iget(loc, track_ref=False)
        if inplace_only:
            col_mgr.setitem_inplace(idx, value)
        else:
            new_mgr = col_mgr.setitem((idx,), value)
            self.iset(loc, new_mgr._block.values, inplace=True)

        if needs_to_warn:
            warnings.warn(
                COW_WARNING_GENERAL_MSG,
                FutureWarning,
                stacklevel=find_stack_level(),
            )

    def insert(self, loc: int, item: Hashable, value: ArrayLike, refs=None) -> None:
        """
        Insert item at selected position.

        Parameters
        ----------
        loc : int
        item : hashable
        value : np.ndarray or ExtensionArray
        refs : The reference tracking object of the value to set.
        """
        with warnings.catch_warnings():
            # TODO: re-issue this with setitem-specific message?
            warnings.filterwarnings(
                "ignore",
                "The behavior of Index.insert with object-dtype is deprecated",
                category=FutureWarning,
            )
            new_axis = self.items.insert(loc, item)

        if value.ndim == 2:
            value = value.T
            if len(value) > 1:
                raise ValueError(
                    f"Expected a 1D array, got an array with shape {value.T.shape}"
                )
        else:
            value = ensure_block_shape(value, ndim=self.ndim)

        bp = BlockPlacement(slice(loc, loc + 1))
        block = new_block_2d(values=value, placement=bp, refs=refs)

        if not len(self.blocks):
            # Fastpath
            self._blklocs = np.array([0], dtype=np.intp)
            self._blknos = np.array([0], dtype=np.intp)
        else:
            self._insert_update_mgr_locs(loc)
            self._insert_update_blklocs_and_blknos(loc)

        self.axes[0] = new_axis
        self.blocks += (block,)

        self._known_consolidated = False

        if sum(not block.is_extension for block in self.blocks) > 100:
            warnings.warn(
                "DataFrame is highly fragmented.  This is usually the result "
                "of calling `frame.insert` many times, which has poor performance.  "
                "Consider joining all columns at once using pd.concat(axis=1) "
                "instead. To get a de-fragmented frame, use `newframe = frame.copy()`",
                PerformanceWarning,
                stacklevel=find_stack_level(),
            )

    def _insert_update_mgr_locs(self, loc) -> None:
        """
        When inserting a new Block at location 'loc', we increment
        all of the mgr_locs of blocks above that by one.
        """
        for blkno, count in _fast_count_smallints(self.blknos[loc:]):
            # .620 this way, .326 of which is in increment_above
            blk = self.blocks[blkno]
            blk._mgr_locs = blk._mgr_locs.increment_above(loc)

    def _insert_update_blklocs_and_blknos(self, loc) -> None:
        """
        When inserting a new Block at location 'loc', we update our
        _blklocs and _blknos.
        """

        # Accessing public blklocs ensures the public versions are initialized
        if loc == self.blklocs.shape[0]:
            # np.append is a lot faster, let's use it if we can.
            self._blklocs = np.append(self._blklocs, 0)
            self._blknos = np.append(self._blknos, len(self.blocks))
        elif loc == 0:
            # np.append is a lot faster, let's use it if we can.
            self._blklocs = np.append(self._blklocs[::-1], 0)[::-1]
            self._blknos = np.append(self._blknos[::-1], len(self.blocks))[::-1]
        else:
            new_blklocs, new_blknos = libinternals.update_blklocs_and_blknos(
                self.blklocs, self.blknos, loc, len(self.blocks)
            )
            self._blklocs = new_blklocs
            self._blknos = new_blknos

    def idelete(self, indexer) -> BlockManager:
        """
        Delete selected locations, returning a new BlockManager.
        """
        is_deleted = np.zeros(self.shape[0], dtype=np.bool_)
        is_deleted[indexer] = True
        taker = (~is_deleted).nonzero()[0]

        nbs = self._slice_take_blocks_ax0(taker, only_slice=True, ref_inplace_op=True)
        new_columns = self.items[~is_deleted]
        axes = [new_columns, self.axes[1]]
        return type(self)(tuple(nbs), axes, verify_integrity=False)

    # ----------------------------------------------------------------
    # Block-wise Operation

    def grouped_reduce(self, func: Callable) -> Self:
        """
        Apply grouped reduction function blockwise, returning a new BlockManager.

        Parameters
        ----------
        func : grouped reduction function

        Returns
        -------
        BlockManager
        """
        result_blocks: list[Block] = []

        for blk in self.blocks:
            if blk.is_object:
                # split on object-dtype blocks bc some columns may raise
                #  while others do not.
                for sb in blk._split():
                    applied = sb.apply(func)
                    result_blocks = extend_blocks(applied, result_blocks)
            else:
                applied = blk.apply(func)
                result_blocks = extend_blocks(applied, result_blocks)

        if len(result_blocks) == 0:
            nrows = 0
        else:
            nrows = result_blocks[0].values.shape[-1]
        index = Index(range(nrows))

        return type(self).from_blocks(result_blocks, [self.axes[0], index])

    def reduce(self, func: Callable) -> Self:
        """
        Apply reduction function blockwise, returning a single-row BlockManager.

        Parameters
        ----------
        func : reduction function

        Returns
        -------
        BlockManager
        """
        # If 2D, we assume that we're operating column-wise
        assert self.ndim == 2

        res_blocks: list[Block] = []
        for blk in self.blocks:
            nbs = blk.reduce(func)
            res_blocks.extend(nbs)

        index = Index([None])  # placeholder
        new_mgr = type(self).from_blocks(res_blocks, [self.items, index])
        return new_mgr

    def operate_blockwise(self, other: BlockManager, array_op) -> BlockManager:
        """
        Apply array_op blockwise with another (aligned) BlockManager.
        """
        return operate_blockwise(self, other, array_op)

    def _equal_values(self: BlockManager, other: BlockManager) -> bool:
        """
        Used in .equals defined in base class. Only check the column values
        assuming shape and indexes have already been checked.
        """
        return blockwise_all(self, other, array_equals)

    def quantile(
        self,
        *,
        qs: Index,  # with dtype float 64
        interpolation: QuantileInterpolation = "linear",
    ) -> Self:
        """
        Iterate over blocks applying quantile reduction.
        This routine is intended for reduction type operations and
        will do inference on the generated blocks.

        Parameters
        ----------
        interpolation : type of interpolation, default 'linear'
        qs : list of the quantiles to be computed

        Returns
        -------
        BlockManager
        """
        # Series dispatches to DataFrame for quantile, which allows us to
        #  simplify some of the code here and in the blocks
        assert self.ndim >= 2
        assert is_list_like(qs)  # caller is responsible for this

        new_axes = list(self.axes)
        new_axes[1] = Index(qs, dtype=np.float64)

        blocks = [
            blk.quantile(qs=qs, interpolation=interpolation) for blk in self.blocks
        ]

        return type(self)(blocks, new_axes)

    # ----------------------------------------------------------------

    def unstack(self, unstacker, fill_value) -> BlockManager:
        """
        Return a BlockManager with all blocks unstacked.

        Parameters
        ----------
        unstacker : reshape._Unstacker
        fill_value : Any
            fill_value for newly introduced missing values.

        Returns
        -------
        unstacked : BlockManager
        """
        new_columns = unstacker.get_new_columns(self.items)
        new_index = unstacker.new_index

        allow_fill = not unstacker.mask_all
        if allow_fill:
            # calculating the full mask once and passing it to Block._unstack is
            #  faster than letting calculating it in each repeated call
            new_mask2D = (~unstacker.mask).reshape(*unstacker.full_shape)
            needs_masking = new_mask2D.any(axis=0)
        else:
            needs_masking = np.zeros(unstacker.full_shape[1], dtype=bool)

        new_blocks: list[Block] = []
        columns_mask: list[np.ndarray] = []

        if len(self.items) == 0:
            factor = 1
        else:
            fac = len(new_columns) / len(self.items)
            assert fac == int(fac)
            factor = int(fac)

        for blk in self.blocks:
            mgr_locs = blk.mgr_locs
            new_placement = mgr_locs.tile_for_unstack(factor)

            blocks, mask = blk._unstack(
                unstacker,
                fill_value,
                new_placement=new_placement,
                needs_masking=needs_masking,
            )

            new_blocks.extend(blocks)
            columns_mask.extend(mask)

            # Block._unstack should ensure this holds,
            assert mask.sum() == sum(len(nb._mgr_locs) for nb in blocks)
            # In turn this ensures that in the BlockManager call below
            #  we have len(new_columns) == sum(x.shape[0] for x in new_blocks)
            #  which suffices to allow us to pass verify_inegrity=False

        new_columns = new_columns[columns_mask]

        bm = BlockManager(new_blocks, [new_columns, new_index], verify_integrity=False)
        return bm

    def to_dict(self) -> dict[str, Self]:
        """
        Return a dict of str(dtype) -> BlockManager

        Returns
        -------
        values : a dict of dtype -> BlockManager
        """

        bd: dict[str, list[Block]] = {}
        for b in self.blocks:
            bd.setdefault(str(b.dtype), []).append(b)

        # TODO(EA2D): the combine will be unnecessary with 2D EAs
        return {dtype: self._combine(blocks) for dtype, blocks in bd.items()}

    def as_array(
        self,
        dtype: np.dtype | None = None,
        copy: bool = False,
        na_value: object = lib.no_default,
    ) -> np.ndarray:
        """
        Convert the blockmanager data into an numpy array.

        Parameters
        ----------
        dtype : np.dtype or None, default None
            Data type of the return array.
        copy : bool, default False
            If True then guarantee that a copy is returned. A value of
            False does not guarantee that the underlying data is not
            copied.
        na_value : object, default lib.no_default
            Value to be used as the missing value sentinel.

        Returns
        -------
        arr : ndarray
        """
        passed_nan = lib.is_float(na_value) and isna(na_value)

        if len(self.blocks) == 0:
            arr = np.empty(self.shape, dtype=float)
            return arr.transpose()

        if self.is_single_block:
            blk = self.blocks[0]

            if na_value is not lib.no_default:
                # We want to copy when na_value is provided to avoid
                # mutating the original object
                if lib.is_np_dtype(blk.dtype, "f") and passed_nan:
                    # We are already numpy-float and na_value=np.nan
                    pass
                else:
                    copy = True

            if blk.is_extension:
                # Avoid implicit conversion of extension blocks to object

                # error: Item "ndarray" of "Union[ndarray, ExtensionArray]" has no
                # attribute "to_numpy"
                arr = blk.values.to_numpy(  # type: ignore[union-attr]
                    dtype=dtype,
                    na_value=na_value,
                    copy=copy,
                ).reshape(blk.shape)
            elif not copy:
                arr = np.asarray(blk.values, dtype=dtype)
            else:
                arr = np.array(blk.values, dtype=dtype, copy=copy)

            if using_copy_on_write() and not copy:
                arr = arr.view()
                arr.flags.writeable = False
        else:
            arr = self._interleave(dtype=dtype, na_value=na_value)
            # The underlying data was copied within _interleave, so no need
            # to further copy if copy=True or setting na_value

        if na_value is lib.no_default:
            pass
        elif arr.dtype.kind == "f" and passed_nan:
            pass
        else:
            arr[isna(arr)] = na_value

        return arr.transpose()

    def _interleave(
        self,
        dtype: np.dtype | None = None,
        na_value: object = lib.no_default,
    ) -> np.ndarray:
        """
        Return ndarray from blocks with specified item order
        Items must be contained in the blocks
        """
        if not dtype:
            # Incompatible types in assignment (expression has type
            # "Optional[Union[dtype[Any], ExtensionDtype]]", variable has
            # type "Optional[dtype[Any]]")
            dtype = interleaved_dtype(  # type: ignore[assignment]
                [blk.dtype for blk in self.blocks]
            )

        # error: Argument 1 to "ensure_np_dtype" has incompatible type
        # "Optional[dtype[Any]]"; expected "Union[dtype[Any], ExtensionDtype]"
        dtype = ensure_np_dtype(dtype)  # type: ignore[arg-type]
        result = np.empty(self.shape, dtype=dtype)

        itemmask = np.zeros(self.shape[0])

        if dtype == np.dtype("object") and na_value is lib.no_default:
            # much more performant than using to_numpy below
            for blk in self.blocks:
                rl = blk.mgr_locs
                arr = blk.get_values(dtype)
                result[rl.indexer] = arr
                itemmask[rl.indexer] = 1
            return result

        for blk in self.blocks:
            rl = blk.mgr_locs
            if blk.is_extension:
                # Avoid implicit conversion of extension blocks to object

                # error: Item "ndarray" of "Union[ndarray, ExtensionArray]" has no
                # attribute "to_numpy"
                arr = blk.values.to_numpy(  # type: ignore[union-attr]
                    dtype=dtype,
                    na_value=na_value,
                )
            else:
                arr = blk.get_values(dtype)
            result[rl.indexer] = arr
            itemmask[rl.indexer] = 1

        if not itemmask.all():
            raise AssertionError("Some items were not contained in blocks")

        return result

    # ----------------------------------------------------------------
    # Consolidation

    def is_consolidated(self) -> bool:
        """
        Return True if more than one block with the same dtype
        """
        if not self._known_consolidated:
            self._consolidate_check()
        return self._is_consolidated

    def _consolidate_check(self) -> None:
        if len(self.blocks) == 1:
            # fastpath
            self._is_consolidated = True
            self._known_consolidated = True
            return
        dtypes = [blk.dtype for blk in self.blocks if blk._can_consolidate]
        self._is_consolidated = len(dtypes) == len(set(dtypes))
        self._known_consolidated = True

    def _consolidate_inplace(self) -> None:
        # In general, _consolidate_inplace should only be called via
        #  DataFrame._consolidate_inplace, otherwise we will fail to invalidate
        #  the DataFrame's _item_cache. The exception is for newly-created
        #  BlockManager objects not yet attached to a DataFrame.
        if not self.is_consolidated():
            self.blocks = _consolidate(self.blocks)
            self._is_consolidated = True
            self._known_consolidated = True
            self._rebuild_blknos_and_blklocs()

    # ----------------------------------------------------------------
    # Concatenation

    @classmethod
    def concat_horizontal(cls, mgrs: list[Self], axes: list[Index]) -> Self:
        """
        Concatenate uniformly-indexed BlockManagers horizontally.
        """
        offset = 0
        blocks: list[Block] = []
        for mgr in mgrs:
            for blk in mgr.blocks:
                # We need to do getitem_block here otherwise we would be altering
                #  blk.mgr_locs in place, which would render it invalid. This is only
                #  relevant in the copy=False case.
                nb = blk.slice_block_columns(slice(None))
                nb._mgr_locs = nb._mgr_locs.add(offset)
                blocks.append(nb)

            offset += len(mgr.items)

        new_mgr = cls(tuple(blocks), axes)
        return new_mgr

    @classmethod
    def concat_vertical(cls, mgrs: list[Self], axes: list[Index]) -> Self:
        """
        Concatenate uniformly-indexed BlockManagers vertically.
        """
        raise NotImplementedError("This logic lives (for now) in internals.concat")


class SingleBlockManager(BaseBlockManager, SingleDataManager):
    """manage a single block with"""

    @property
    def ndim(self) -> Literal[1]:
        return 1

    _is_consolidated = True
    _known_consolidated = True
    __slots__ = ()
    is_single_block = True

    def __init__(
        self,
        block: Block,
        axis: Index,
        verify_integrity: bool = False,
    ) -> None:
        # Assertions disabled for performance
        # assert isinstance(block, Block), type(block)
        # assert isinstance(axis, Index), type(axis)

        self.axes = [axis]
        self.blocks = (block,)

    @classmethod
    def from_blocks(
        cls,
        blocks: list[Block],
        axes: list[Index],
    ) -> Self:
        """
        Constructor for BlockManager and SingleBlockManager with same signature.
        """
        assert len(blocks) == 1
        assert len(axes) == 1
        return cls(blocks[0], axes[0], verify_integrity=False)

    @classmethod
    def from_array(
        cls, array: ArrayLike, index: Index, refs: BlockValuesRefs | None = None
    ) -> SingleBlockManager:
        """
        Constructor for if we have an array that is not yet a Block.
        """
        array = maybe_coerce_values(array)
        bp = BlockPlacement(slice(0, len(index)))
        block = new_block(array, placement=bp, ndim=1, refs=refs)
        return cls(block, index)

    def to_2d_mgr(self, columns: Index) -> BlockManager:
        """
        Manager analogue of Series.to_frame
        """
        blk = self.blocks[0]
        arr = ensure_block_shape(blk.values, ndim=2)
        bp = BlockPlacement(0)
        new_blk = type(blk)(arr, placement=bp, ndim=2, refs=blk.refs)
        axes = [columns, self.axes[0]]
        return BlockManager([new_blk], axes=axes, verify_integrity=False)

    def _has_no_reference(self, i: int = 0) -> bool:
        """
        Check for column `i` if it has references.
        (whether it references another array or is itself being referenced)
        Returns True if the column has no references.
        """
        return not self.blocks[0].refs.has_reference()

    def __getstate__(self):
        block_values = [b.values for b in self.blocks]
        block_items = [self.items[b.mgr_locs.indexer] for b in self.blocks]
        axes_array = list(self.axes)

        extra_state = {
            "0.14.1": {
                "axes": axes_array,
                "blocks": [
                    {"values": b.values, "mgr_locs": b.mgr_locs.indexer}
                    for b in self.blocks
                ],
            }
        }

        # First three elements of the state are to maintain forward
        # compatibility with 0.13.1.
        return axes_array, block_values, block_items, extra_state

    def __setstate__(self, state) -> None:
        def unpickle_block(values, mgr_locs, ndim: int) -> Block:
            # TODO(EA2D): ndim would be unnecessary with 2D EAs
            # older pickles may store e.g. DatetimeIndex instead of DatetimeArray
            values = extract_array(values, extract_numpy=True)
            if not isinstance(mgr_locs, BlockPlacement):
                mgr_locs = BlockPlacement(mgr_locs)

            values = maybe_coerce_values(values)
            return new_block(values, placement=mgr_locs, ndim=ndim)

        if isinstance(state, tuple) and len(state) >= 4 and "0.14.1" in state[3]:
            state = state[3]["0.14.1"]
            self.axes = [ensure_index(ax) for ax in state["axes"]]
            ndim = len(self.axes)
            self.blocks = tuple(
                unpickle_block(b["values"], b["mgr_locs"], ndim=ndim)
                for b in state["blocks"]
            )
        else:
            raise NotImplementedError("pre-0.14.1 pickles are no longer supported")

        self._post_setstate()

    def _post_setstate(self) -> None:
        pass

    @cache_readonly
    def _block(self) -> Block:
        return self.blocks[0]

    @property
    def _blknos(self):
        """compat with BlockManager"""
        return None

    @property
    def _blklocs(self):
        """compat with BlockManager"""
        return None

    def get_rows_with_mask(self, indexer: npt.NDArray[np.bool_]) -> Self:
        # similar to get_slice, but not restricted to slice indexer
        blk = self._block
        if using_copy_on_write() and len(indexer) > 0 and indexer.all():
            return type(self)(blk.copy(deep=False), self.index)
        array = blk.values[indexer]

        if isinstance(indexer, np.ndarray) and indexer.dtype.kind == "b":
            # boolean indexing always gives a copy with numpy
            refs = None
        else:
            # TODO(CoW) in theory only need to track reference if new_array is a view
            refs = blk.refs

        bp = BlockPlacement(slice(0, len(array)))
        block = type(blk)(array, placement=bp, ndim=1, refs=refs)

        new_idx = self.index[indexer]
        return type(self)(block, new_idx)

    def get_slice(self, slobj: slice, axis: AxisInt = 0) -> SingleBlockManager:
        # Assertion disabled for performance
        # assert isinstance(slobj, slice), type(slobj)
        if axis >= self.ndim:
            raise IndexError("Requested axis not found in manager")

        blk = self._block
        array = blk.values[slobj]
        bp = BlockPlacement(slice(0, len(array)))
        # TODO this method is only used in groupby SeriesSplitter at the moment,
        # so passing refs is not yet covered by the tests
        block = type(blk)(array, placement=bp, ndim=1, refs=blk.refs)
        new_index = self.index._getitem_slice(slobj)
        return type(self)(block, new_index)

    @property
    def index(self) -> Index:
        return self.axes[0]

    @property
    def dtype(self) -> DtypeObj:
        return self._block.dtype

    def get_dtypes(self) -> npt.NDArray[np.object_]:
        return np.array([self._block.dtype], dtype=object)

    def external_values(self):
        """The array that Series.values returns"""
        return self._block.external_values()

    def internal_values(self):
        """The array that Series._values returns"""
        return self._block.values

    def array_values(self) -> ExtensionArray:
        """The array that Series.array returns"""
        return self._block.array_values

    def get_numeric_data(self) -> Self:
        if self._block.is_numeric:
            return self.copy(deep=False)
        return self.make_empty()

    @property
    def _can_hold_na(self) -> bool:
        return self._block._can_hold_na

    def setitem_inplace(self, indexer, value, warn: bool = True) -> None:
        """
        Set values with indexer.

        For Single[Block/Array]Manager, this backs s[indexer] = value

        This is an inplace version of `setitem()`, mutating the manager/values
        in place, not returning a new Manager (and Block), and thus never changing
        the dtype.
        """
        using_cow = using_copy_on_write()
        warn_cow = warn_copy_on_write()
        if (using_cow or warn_cow) and not self._has_no_reference(0):
            if using_cow:
                self.blocks = (self._block.copy(),)
                self._cache.clear()
            elif warn_cow and warn:
                warnings.warn(
                    COW_WARNING_SETITEM_MSG,
                    FutureWarning,
                    stacklevel=find_stack_level(),
                )

        super().setitem_inplace(indexer, value)

    def idelete(self, indexer) -> SingleBlockManager:
        """
        Delete single location from SingleBlockManager.

        Ensures that self.blocks doesn't become empty.
        """
        nb = self._block.delete(indexer)[0]
        self.blocks = (nb,)
        self.axes[0] = self.axes[0].delete(indexer)
        self._cache.clear()
        return self

    def fast_xs(self, loc):
        """
        fast path for getting a cross-section
        return a view of the data
        """
        raise NotImplementedError("Use series._values[loc] instead")

    def set_values(self, values: ArrayLike) -> None:
        """
        Set the values of the single block in place.

        Use at your own risk! This does not check if the passed values are
        valid for the current Block/SingleBlockManager (length, dtype, etc),
        and this does not properly keep track of references.
        """
        # NOTE(CoW) Currently this is only used for FrameColumnApply.series_generator
        # which handles CoW by setting the refs manually if necessary
        self.blocks[0].values = values
        self.blocks[0]._mgr_locs = BlockPlacement(slice(len(values)))

    def _equal_values(self, other: Self) -> bool:
        """
        Used in .equals defined in base class. Only check the column values
        assuming shape and indexes have already been checked.
        """
        # For SingleBlockManager (i.e.Series)
        if other.ndim != 1:
            return False
        left = self.blocks[0].values
        right = other.blocks[0].values
        return array_equals(left, right)


# --------------------------------------------------------------------
# Constructor Helpers


def create_block_manager_from_blocks(
    blocks: list[Block],
    axes: list[Index],
    consolidate: bool = True,
    verify_integrity: bool = True,
) -> BlockManager:
    # If verify_integrity=False, then caller is responsible for checking
    #  all(x.shape[-1] == len(axes[1]) for x in blocks)
    #  sum(x.shape[0] for x in blocks) == len(axes[0])
    #  set(x for blk in blocks for x in blk.mgr_locs) == set(range(len(axes[0])))
    #  all(blk.ndim == 2 for blk in blocks)
    # This allows us to safely pass verify_integrity=False

    try:
        mgr = BlockManager(blocks, axes, verify_integrity=verify_integrity)

    except ValueError as err:
        arrays = [blk.values for blk in blocks]
        tot_items = sum(arr.shape[0] for arr in arrays)
        raise_construction_error(tot_items, arrays[0].shape[1:], axes, err)

    if consolidate:
        mgr._consolidate_inplace()
    return mgr


def create_block_manager_from_column_arrays(
    arrays: list[ArrayLike],
    axes: list[Index],
    consolidate: bool,
    refs: list,
) -> BlockManager:
    # Assertions disabled for performance (caller is responsible for verifying)
    # assert isinstance(axes, list)
    # assert all(isinstance(x, Index) for x in axes)
    # assert all(isinstance(x, (np.ndarray, ExtensionArray)) for x in arrays)
    # assert all(type(x) is not NumpyExtensionArray for x in arrays)
    # assert all(x.ndim == 1 for x in arrays)
    # assert all(len(x) == len(axes[1]) for x in arrays)
    # assert len(arrays) == len(axes[0])
    # These last three are sufficient to allow us to safely pass
    #  verify_integrity=False below.

    try:
        blocks = _form_blocks(arrays, consolidate, refs)
        mgr = BlockManager(blocks, axes, verify_integrity=False)
    except ValueError as e:
        raise_construction_error(len(arrays), arrays[0].shape, axes, e)
    if consolidate:
        mgr._consolidate_inplace()
    return mgr


def raise_construction_error(
    tot_items: int,
    block_shape: Shape,
    axes: list[Index],
    e: ValueError | None = None,
):
    """raise a helpful message about our construction"""
    passed = tuple(map(int, [tot_items] + list(block_shape)))
    # Correcting the user facing error message during dataframe construction
    if len(passed) <= 2:
        passed = passed[::-1]

    implied = tuple(len(ax) for ax in axes)
    # Correcting the user facing error message during dataframe construction
    if len(implied) <= 2:
        implied = implied[::-1]

    # We return the exception object instead of raising it so that we
    #  can raise it in the caller; mypy plays better with that
    if passed == implied and e is not None:
        raise e
    if block_shape[0] == 0:
        raise ValueError("Empty data passed with indices specified.")
    raise ValueError(f"Shape of passed values is {passed}, indices imply {implied}")


# -----------------------------------------------------------------------


def _grouping_func(tup: tuple[int, ArrayLike]) -> tuple[int, DtypeObj]:
    dtype = tup[1].dtype

    if is_1d_only_ea_dtype(dtype):
        # We know these won't be consolidated, so don't need to group these.
        # This avoids expensive comparisons of CategoricalDtype objects
        sep = id(dtype)
    else:
        sep = 0

    return sep, dtype


def _form_blocks(arrays: list[ArrayLike], consolidate: bool, refs: list) -> list[Block]:
    tuples = list(enumerate(arrays))

    if not consolidate:
        return _tuples_to_blocks_no_consolidate(tuples, refs)

    # when consolidating, we can ignore refs (either stacking always copies,
    # or the EA is already copied in the calling dict_to_mgr)

    # group by dtype
    grouper = itertools.groupby(tuples, _grouping_func)

    nbs: list[Block] = []
    for (_, dtype), tup_block in grouper:
        block_type = get_block_type(dtype)

        if isinstance(dtype, np.dtype):
            is_dtlike = dtype.kind in "mM"

            if issubclass(dtype.type, (str, bytes)):
                dtype = np.dtype(object)

            values, placement = _stack_arrays(list(tup_block), dtype)
            if is_dtlike:
                values = ensure_wrapped_if_datetimelike(values)
            blk = block_type(values, placement=BlockPlacement(placement), ndim=2)
            nbs.append(blk)

        elif is_1d_only_ea_dtype(dtype):
            dtype_blocks = [
                block_type(x[1], placement=BlockPlacement(x[0]), ndim=2)
                for x in tup_block
            ]
            nbs.extend(dtype_blocks)

        else:
            dtype_blocks = [
                block_type(
                    ensure_block_shape(x[1], 2), placement=BlockPlacement(x[0]), ndim=2
                )
                for x in tup_block
            ]
            nbs.extend(dtype_blocks)
    return nbs


def _tuples_to_blocks_no_consolidate(tuples, refs) -> list[Block]:
    # tuples produced within _form_blocks are of the form (placement, array)
    return [
        new_block_2d(
            ensure_block_shape(arr, ndim=2), placement=BlockPlacement(i), refs=ref
        )
        for ((i, arr), ref) in zip(tuples, refs)
    ]


def _stack_arrays(tuples, dtype: np.dtype):
    placement, arrays = zip(*tuples)

    first = arrays[0]
    shape = (len(arrays),) + first.shape

    stacked = np.empty(shape, dtype=dtype)
    for i, arr in enumerate(arrays):
        stacked[i] = arr

    return stacked, placement


def _consolidate(blocks: tuple[Block, ...]) -> tuple[Block, ...]:
    """
    Merge blocks having same dtype, exclude non-consolidating blocks
    """
    # sort by _can_consolidate, dtype
    gkey = lambda x: x._consolidate_key
    grouper = itertools.groupby(sorted(blocks, key=gkey), gkey)

    new_blocks: list[Block] = []
    for (_can_consolidate, dtype), group_blocks in grouper:
        merged_blocks, _ = _merge_blocks(
            list(group_blocks), dtype=dtype, can_consolidate=_can_consolidate
        )
        new_blocks = extend_blocks(merged_blocks, new_blocks)
    return tuple(new_blocks)


def _merge_blocks(
    blocks: list[Block], dtype: DtypeObj, can_consolidate: bool
) -> tuple[list[Block], bool]:
    if len(blocks) == 1:
        return blocks, False

    if can_consolidate:
        # TODO: optimization potential in case all mgrs contain slices and
        # combination of those slices is a slice, too.
        new_mgr_locs = np.concatenate([b.mgr_locs.as_array for b in blocks])

        new_values: ArrayLike

        if isinstance(blocks[0].dtype, np.dtype):
            # error: List comprehension has incompatible type List[Union[ndarray,
            # ExtensionArray]]; expected List[Union[complex, generic,
            # Sequence[Union[int, float, complex, str, bytes, generic]],
            # Sequence[Sequence[Any]], SupportsArray]]
            new_values = np.vstack([b.values for b in blocks])  # type: ignore[misc]
        else:
            bvals = [blk.values for blk in blocks]
            bvals2 = cast(Sequence[NDArrayBackedExtensionArray], bvals)
            new_values = bvals2[0]._concat_same_type(bvals2, axis=0)

        argsort = np.argsort(new_mgr_locs)
        new_values = new_values[argsort]
        new_mgr_locs = new_mgr_locs[argsort]

        bp = BlockPlacement(new_mgr_locs)
        return [new_block_2d(new_values, placement=bp)], True

    # can't consolidate --> no merge
    return blocks, False


def _fast_count_smallints(arr: npt.NDArray[np.intp]):
    """Faster version of set(arr) for sequences of small numbers."""
    counts = np.bincount(arr)
    nz = counts.nonzero()[0]
    # Note: list(zip(...) outperforms list(np.c_[nz, counts[nz]]) here,
    #  in one benchmark by a factor of 11
    return zip(nz, counts[nz])


def _preprocess_slice_or_indexer(
    slice_or_indexer: slice | np.ndarray, length: int, allow_fill: bool
):
    if isinstance(slice_or_indexer, slice):
        return (
            "slice",
            slice_or_indexer,
            libinternals.slice_len(slice_or_indexer, length),
        )
    else:
        if (
            not isinstance(slice_or_indexer, np.ndarray)
            or slice_or_indexer.dtype.kind != "i"
        ):
            dtype = getattr(slice_or_indexer, "dtype", None)
            raise TypeError(type(slice_or_indexer), dtype)

        indexer = ensure_platform_int(slice_or_indexer)
        if not allow_fill:
            indexer = maybe_convert_indices(indexer, length)
        return "fancy", indexer, len(indexer)


def make_na_array(dtype: DtypeObj, shape: Shape, fill_value) -> ArrayLike:
    if isinstance(dtype, DatetimeTZDtype):
        # NB: exclude e.g. pyarrow[dt64tz] dtypes
        ts = Timestamp(fill_value).as_unit(dtype.unit)
        i8values = np.full(shape, ts._value)
        dt64values = i8values.view(f"M8[{dtype.unit}]")
        return DatetimeArray._simple_new(dt64values, dtype=dtype)

    elif is_1d_only_ea_dtype(dtype):
        dtype = cast(ExtensionDtype, dtype)
        cls = dtype.construct_array_type()

        missing_arr = cls._from_sequence([], dtype=dtype)
        ncols, nrows = shape
        assert ncols == 1, ncols
        empty_arr = -1 * np.ones((nrows,), dtype=np.intp)
        return missing_arr.take(empty_arr, allow_fill=True, fill_value=fill_value)
    elif isinstance(dtype, ExtensionDtype):
        # TODO: no tests get here, a handful would if we disabled
        #  the dt64tz special-case above (which is faster)
        cls = dtype.construct_array_type()
        missing_arr = cls._empty(shape=shape, dtype=dtype)
        missing_arr[:] = fill_value
        return missing_arr
    else:
        # NB: we should never get here with dtype integer or bool;
        #  if we did, the missing_arr.fill would cast to gibberish
        missing_arr = np.empty(shape, dtype=dtype)
        missing_arr.fill(fill_value)

        if dtype.kind in "mM":
            missing_arr = ensure_wrapped_if_datetimelike(missing_arr)
        return missing_arr
```
