## Supplementary software v0.2.1 for "Virtual control arms for paediatric myopia trials: external validation of axial-elongation models": ops.py

```
from __future__ import annotations

from typing import (
    TYPE_CHECKING,
    NamedTuple,
)

from pandas.core.dtypes.common import is_1d_only_ea_dtype

if TYPE_CHECKING:
    from collections.abc import Iterator

    from pandas._libs.internals import BlockPlacement
    from pandas._typing import ArrayLike

    from pandas.core.internals.blocks import Block
    from pandas.core.internals.managers import BlockManager


class BlockPairInfo(NamedTuple):
    lvals: ArrayLike
    rvals: ArrayLike
    locs: BlockPlacement
    left_ea: bool
    right_ea: bool
    rblk: Block


def _iter_block_pairs(
    left: BlockManager, right: BlockManager
) -> Iterator[BlockPairInfo]:
    # At this point we have already checked the parent DataFrames for
    #  assert rframe._indexed_same(lframe)

    for blk in left.blocks:
        locs = blk.mgr_locs
        blk_vals = blk.values

        left_ea = blk_vals.ndim == 1

        rblks = right._slice_take_blocks_ax0(locs.indexer, only_slice=True)

        # Assertions are disabled for performance, but should hold:
        # if left_ea:
        #    assert len(locs) == 1, locs
        #    assert len(rblks) == 1, rblks
        #    assert rblks[0].shape[0] == 1, rblks[0].shape

        for rblk in rblks:
            right_ea = rblk.values.ndim == 1

            lvals, rvals = _get_same_shape_values(blk, rblk, left_ea, right_ea)
            info = BlockPairInfo(lvals, rvals, locs, left_ea, right_ea, rblk)
            yield info


def operate_blockwise(
    left: BlockManager, right: BlockManager, array_op
) -> BlockManager:
    # At this point we have already checked the parent DataFrames for
    #  assert rframe._indexed_same(lframe)

    res_blks: list[Block] = []
    for lvals, rvals, locs, left_ea, right_ea, rblk in _iter_block_pairs(left, right):
        res_values = array_op(lvals, rvals)
        if (
            left_ea
            and not right_ea
            and hasattr(res_values, "reshape")
            and not is_1d_only_ea_dtype(res_values.dtype)
        ):
            res_values = res_values.reshape(1, -1)
        nbs = rblk._split_op_result(res_values)

        # Assertions are disabled for performance, but should hold:
        # if right_ea or left_ea:
        #    assert len(nbs) == 1
        # else:
        #    assert res_values.shape == lvals.shape, (res_values.shape, lvals.shape)

        _reset_block_mgr_locs(nbs, locs)

        res_blks.extend(nbs)

    # Assertions are disabled for performance, but should hold:
    #  slocs = {y for nb in res_blks for y in nb.mgr_locs.as_array}
    #  nlocs = sum(len(nb.mgr_locs.as_array) for nb in res_blks)
    #  assert nlocs == len(left.items), (nlocs, len(left.items))
    #  assert len(slocs) == nlocs, (len(slocs), nlocs)
    #  assert slocs == set(range(nlocs)), slocs

    new_mgr = type(right)(tuple(res_blks), axes=right.axes, verify_integrity=False)
    return new_mgr


def _reset_block_mgr_locs(nbs: list[Block], locs) -> None:
    """
    Reset mgr_locs to correspond to our original DataFrame.
    """
    for nb in nbs:
        nblocs = locs[nb.mgr_locs.indexer]
        nb.mgr_locs = nblocs
        # Assertions are disabled for performance, but should hold:
        #  assert len(nblocs) == nb.shape[0], (len(nblocs), nb.shape)
        #  assert all(x in locs.as_array for x in nb.mgr_locs.as_array)


def _get_same_shape_values(
    lblk: Block, rblk: Block, left_ea: bool, right_ea: bool
) -> tuple[ArrayLike, ArrayLike]:
    """
    Slice lblk.values to align with rblk.  Squeeze if we have EAs.
    """
    lvals = lblk.values
    rvals = rblk.values

    # Require that the indexing into lvals be slice-like
    assert rblk.mgr_locs.is_slice_like, rblk.mgr_locs

    # TODO(EA2D): with 2D EAs only this first clause would be needed
    if not (left_ea or right_ea):
        # error: No overload variant of "__getitem__" of "ExtensionArray" matches
        # argument type "Tuple[Union[ndarray, slice], slice]"
        lvals = lvals[rblk.mgr_locs.indexer, :]  # type: ignore[call-overload]
        assert lvals.shape == rvals.shape, (lvals.shape, rvals.shape)
    elif left_ea and right_ea:
        assert lvals.shape == rvals.shape, (lvals.shape, rvals.shape)
    elif right_ea:
        # lvals are 2D, rvals are 1D

        # error: No overload variant of "__getitem__" of "ExtensionArray" matches
        # argument type "Tuple[Union[ndarray, slice], slice]"
        lvals = lvals[rblk.mgr_locs.indexer, :]  # type: ignore[call-overload]
        assert lvals.shape[0] == 1, lvals.shape
        lvals = lvals[0, :]
    else:
        # lvals are 1D, rvals are 2D
        assert rvals.shape[0] == 1, rvals.shape
        # error: No overload variant of "__getitem__" of "ExtensionArray" matches
        # argument type "Tuple[int, slice]"
        rvals = rvals[0, :]  # type: ignore[call-overload]

    return lvals, rvals


def blockwise_all(left: BlockManager, right: BlockManager, op) -> bool:
    """
    Blockwise `all` reduction.
    """
    for info in _iter_block_pairs(left, right):
        res = op(info.lvals, info.rvals)
        if not res:
            return False
    return True
```
