## Supplementary software v0.2.1 for "Virtual control arms for paediatric myopia trials: external validation of axial-elongation models": describe.py

```
"""
Module responsible for execution of NDFrame.describe() method.

Method NDFrame.describe() delegates actual execution to function describe_ndframe().
"""
from __future__ import annotations

from abc import (
    ABC,
    abstractmethod,
)
from typing import (
    TYPE_CHECKING,
    Callable,
    cast,
)

import numpy as np

from pandas._libs.tslibs import Timestamp
from pandas._typing import (
    DtypeObj,
    NDFrameT,
    npt,
)
from pandas.util._validators import validate_percentile

from pandas.core.dtypes.common import (
    is_bool_dtype,
    is_numeric_dtype,
)
from pandas.core.dtypes.dtypes import (
    ArrowDtype,
    DatetimeTZDtype,
    ExtensionDtype,
)

from pandas.core.arrays.floating import Float64Dtype
from pandas.core.reshape.concat import concat

from pandas.io.formats.format import format_percentiles

if TYPE_CHECKING:
    from collections.abc import (
        Hashable,
        Sequence,
    )

    from pandas import (
        DataFrame,
        Series,
    )


def describe_ndframe(
    *,
    obj: NDFrameT,
    include: str | Sequence[str] | None,
    exclude: str | Sequence[str] | None,
    percentiles: Sequence[float] | np.ndarray | None,
) -> NDFrameT:
    """Describe series or dataframe.

    Called from pandas.core.generic.NDFrame.describe()

    Parameters
    ----------
    obj: DataFrame or Series
        Either dataframe or series to be described.
    include : 'all', list-like of dtypes or None (default), optional
        A white list of data types to include in the result. Ignored for ``Series``.
    exclude : list-like of dtypes or None (default), optional,
        A black list of data types to omit from the result. Ignored for ``Series``.
    percentiles : list-like of numbers, optional
        The percentiles to include in the output. All should fall between 0 and 1.
        The default is ``[.25, .5, .75]``, which returns the 25th, 50th, and
        75th percentiles.

    Returns
    -------
    Dataframe or series description.
    """
    percentiles = _refine_percentiles(percentiles)

    describer: NDFrameDescriberAbstract
    if obj.ndim == 1:
        describer = SeriesDescriber(
            obj=cast("Series", obj),
        )
    else:
        describer = DataFrameDescriber(
            obj=cast("DataFrame", obj),
            include=include,
            exclude=exclude,
        )

    result = describer.describe(percentiles=percentiles)
    return cast(NDFrameT, result)


class NDFrameDescriberAbstract(ABC):
    """Abstract class for describing dataframe or series.

    Parameters
    ----------
    obj : Series or DataFrame
        Object to be described.
    """

    def __init__(self, obj: DataFrame | Series) -> None:
        self.obj = obj

    @abstractmethod
    def describe(self, percentiles: Sequence[float] | np.ndarray) -> DataFrame | Series:
        """Do describe either series or dataframe.

        Parameters
        ----------
        percentiles : list-like of numbers
            The percentiles to include in the output.
        """


class SeriesDescriber(NDFrameDescriberAbstract):
    """Class responsible for creating series description."""

    obj: Series

    def describe(self, percentiles: Sequence[float] | np.ndarray) -> Series:
        describe_func = select_describe_func(
            self.obj,
        )
        return describe_func(self.obj, percentiles)


class DataFrameDescriber(NDFrameDescriberAbstract):
    """Class responsible for creating dataobj description.

    Parameters
    ----------
    obj : DataFrame
        DataFrame to be described.
    include : 'all', list-like of dtypes or None
        A white list of data types to include in the result.
    exclude : list-like of dtypes or None
        A black list of data types to omit from the result.
    """

    obj: DataFrame

    def __init__(
        self,
        obj: DataFrame,
        *,
        include: str | Sequence[str] | None,
        exclude: str | Sequence[str] | None,
    ) -> None:
        self.include = include
        self.exclude = exclude

        if obj.ndim == 2 and obj.columns.size == 0:
            raise ValueError("Cannot describe a DataFrame without columns")

        super().__init__(obj)

    def describe(self, percentiles: Sequence[float] | np.ndarray) -> DataFrame:
        data = self._select_data()

        ldesc: list[Series] = []
        for _, series in data.items():
            describe_func = select_describe_func(series)
            ldesc.append(describe_func(series, percentiles))

        col_names = reorder_columns(ldesc)
        d = concat(
            [x.reindex(col_names, copy=False) for x in ldesc],
            axis=1,
            sort=False,
        )
        d.columns = data.columns.copy()
        return d

    def _select_data(self) -> DataFrame:
        """Select columns to be described."""
        if (self.include is None) and (self.exclude is None):
            # when some numerics are found, keep only numerics
            default_include: list[npt.DTypeLike] = [np.number, "datetime"]
            data = self.obj.select_dtypes(include=default_include)
            if len(data.columns) == 0:
                data = self.obj
        elif self.include == "all":
            if self.exclude is not None:
                msg = "exclude must be None when include is 'all'"
                raise ValueError(msg)
            data = self.obj
        else:
            data = self.obj.select_dtypes(
                include=self.include,
                exclude=self.exclude,
            )
        return data


def reorder_columns(ldesc: Sequence[Series]) -> list[Hashable]:
    """Set a convenient order for rows for display."""
    names: list[Hashable] = []
    seen_names: set[Hashable] = set()
    ldesc_indexes = sorted((x.index for x in ldesc), key=len)
    for idxnames in ldesc_indexes:
        for name in idxnames:
            if name not in seen_names:
                seen_names.add(name)
                names.append(name)
    return names


def describe_numeric_1d(series: Series, percentiles: Sequence[float]) -> Series:
    """Describe series containing numerical data.

    Parameters
    ----------
    series : Series
        Series to be described.
    percentiles : list-like of numbers
        The percentiles to include in the output.
    """
    from pandas import Series

    formatted_percentiles = format_percentiles(percentiles)

    stat_index = ["count", "mean", "std", "min"] + formatted_percentiles + ["max"]
    d = (
        [series.count(), series.mean(), series.std(), series.min()]
        + series.quantile(percentiles).tolist()
        + [series.max()]
    )
    # GH#48340 - always return float on non-complex numeric data
    dtype: DtypeObj | None
    if isinstance(series.dtype, ExtensionDtype):
        if isinstance(series.dtype, ArrowDtype):
            if series.dtype.kind == "m":
                # GH53001: describe timedeltas with object dtype
                dtype = None
            else:
                import pyarrow as pa

                dtype = ArrowDtype(pa.float64())
        else:
            dtype = Float64Dtype()
    elif series.dtype.kind in "iufb":
        # i.e. numeric but exclude complex dtype
        dtype = np.dtype("float")
    else:
        dtype = None
    return Series(d, index=stat_index, name=series.name, dtype=dtype)


def describe_categorical_1d(
    data: Series,
    percentiles_ignored: Sequence[float],
) -> Series:
    """Describe series containing categorical data.

    Parameters
    ----------
    data : Series
        Series to be described.
    percentiles_ignored : list-like of numbers
        Ignored, but in place to unify interface.
    """
    names = ["count", "unique", "top", "freq"]
    objcounts = data.value_counts()
    count_unique = len(objcounts[objcounts != 0])
    if count_unique > 0:
        top, freq = objcounts.index[0], objcounts.iloc[0]
        dtype = None
    else:
        # If the DataFrame is empty, set 'top' and 'freq' to None
        # to maintain output shape consistency
        top, freq = np.nan, np.nan
        dtype = "object"

    result = [data.count(), count_unique, top, freq]

    from pandas import Series

    return Series(result, index=names, name=data.name, dtype=dtype)


def describe_timestamp_as_categorical_1d(
    data: Series,
    percentiles_ignored: Sequence[float],
) -> Series:
    """Describe series containing timestamp data treated as categorical.

    Parameters
    ----------
    data : Series
        Series to be described.
    percentiles_ignored : list-like of numbers
        Ignored, but in place to unify interface.
    """
    names = ["count", "unique"]
    objcounts = data.value_counts()
    count_unique = len(objcounts[objcounts != 0])
    result: list[float | Timestamp] = [data.count(), count_unique]
    dtype = None
    if count_unique > 0:
        top, freq = objcounts.index[0], objcounts.iloc[0]
        tz = data.dt.tz
        asint = data.dropna().values.view("i8")
        top = Timestamp(top)
        if top.tzinfo is not None and tz is not None:
            # Don't tz_localize(None) if key is already tz-aware
            top = top.tz_convert(tz)
        else:
            top = top.tz_localize(tz)
        names += ["top", "freq", "first", "last"]
        result += [
            top,
            freq,
            Timestamp(asint.min(), tz=tz),
            Timestamp(asint.max(), tz=tz),
        ]

    # If the DataFrame is empty, set 'top' and 'freq' to None
    # to maintain output shape consistency
    else:
        names += ["top", "freq"]
        result += [np.nan, np.nan]
        dtype = "object"

    from pandas import Series

    return Series(result, index=names, name=data.name, dtype=dtype)


def describe_timestamp_1d(data: Series, percentiles: Sequence[float]) -> Series:
    """Describe series containing datetime64 dtype.

    Parameters
    ----------
    data : Series
        Series to be described.
    percentiles : list-like of numbers
        The percentiles to include in the output.
    """
    # GH-30164
    from pandas import Series

    formatted_percentiles = format_percentiles(percentiles)

    stat_index = ["count", "mean", "min"] + formatted_percentiles + ["max"]
    d = (
        [data.count(), data.mean(), data.min()]
        + data.quantile(percentiles).tolist()
        + [data.max()]
    )
    return Series(d, index=stat_index, name=data.name)


def select_describe_func(
    data: Series,
) -> Callable:
    """Select proper function for describing series based on data type.

    Parameters
    ----------
    data : Series
        Series to be described.
    """
    if is_bool_dtype(data.dtype):
        return describe_categorical_1d
    elif is_numeric_dtype(data):
        return describe_numeric_1d
    elif data.dtype.kind == "M" or isinstance(data.dtype, DatetimeTZDtype):
        return describe_timestamp_1d
    elif data.dtype.kind == "m":
        return describe_numeric_1d
    else:
        return describe_categorical_1d


def _refine_percentiles(
    percentiles: Sequence[float] | np.ndarray | None,
) -> npt.NDArray[np.float64]:
    """
    Ensure that percentiles are unique and sorted.

    Parameters
    ----------
    percentiles : list-like of numbers, optional
        The percentiles to include in the output.
    """
    if percentiles is None:
        return np.array([0.25, 0.5, 0.75])

    # explicit conversion of `percentiles` to list
    percentiles = list(percentiles)

    # get them all to be in [0, 1]
    validate_percentile(percentiles)

    # median should always be included
    if 0.5 not in percentiles:
        percentiles.append(0.5)

    percentiles = np.asarray(percentiles)

    # sort and check for duplicates
    unique_pcts = np.unique(percentiles)
    assert percentiles is not None
    if len(unique_pcts) < len(percentiles):
        raise ValueError("percentiles cannot contain duplicates")

    return unique_pcts
```
