## Supplementary software v0.2.1 for "Virtual control arms for paediatric myopia trials: external validation of axial-elongation models": selectn.py

```
"""
Implementation of nlargest and nsmallest.
"""

from __future__ import annotations

from collections.abc import (
    Hashable,
    Sequence,
)
from typing import (
    TYPE_CHECKING,
    cast,
    final,
)

import numpy as np

from pandas._libs import algos as libalgos

from pandas.core.dtypes.common import (
    is_bool_dtype,
    is_complex_dtype,
    is_integer_dtype,
    is_list_like,
    is_numeric_dtype,
    needs_i8_conversion,
)
from pandas.core.dtypes.dtypes import BaseMaskedDtype

if TYPE_CHECKING:
    from pandas._typing import (
        DtypeObj,
        IndexLabel,
    )

    from pandas import (
        DataFrame,
        Series,
    )


class SelectN:
    def __init__(self, obj, n: int, keep: str) -> None:
        self.obj = obj
        self.n = n
        self.keep = keep

        if self.keep not in ("first", "last", "all"):
            raise ValueError('keep must be either "first", "last" or "all"')

    def compute(self, method: str) -> DataFrame | Series:
        raise NotImplementedError

    @final
    def nlargest(self):
        return self.compute("nlargest")

    @final
    def nsmallest(self):
        return self.compute("nsmallest")

    @final
    @staticmethod
    def is_valid_dtype_n_method(dtype: DtypeObj) -> bool:
        """
        Helper function to determine if dtype is valid for
        nsmallest/nlargest methods
        """
        if is_numeric_dtype(dtype):
            return not is_complex_dtype(dtype)
        return needs_i8_conversion(dtype)


class SelectNSeries(SelectN):
    """
    Implement n largest/smallest for Series

    Parameters
    ----------
    obj : Series
    n : int
    keep : {'first', 'last'}, default 'first'

    Returns
    -------
    nordered : Series
    """

    def compute(self, method: str) -> Series:
        from pandas.core.reshape.concat import concat

        n = self.n
        dtype = self.obj.dtype
        if not self.is_valid_dtype_n_method(dtype):
            raise TypeError(f"Cannot use method '{method}' with dtype {dtype}")

        if n <= 0:
            return self.obj[[]]

        dropped = self.obj.dropna()
        nan_index = self.obj.drop(dropped.index)

        # slow method
        if n >= len(self.obj):
            ascending = method == "nsmallest"
            return self.obj.sort_values(ascending=ascending).head(n)

        # fast method
        new_dtype = dropped.dtype

        # Similar to algorithms._ensure_data
        arr = dropped._values
        if needs_i8_conversion(arr.dtype):
            arr = arr.view("i8")
        elif isinstance(arr.dtype, BaseMaskedDtype):
            arr = arr._data
        else:
            arr = np.asarray(arr)
        if arr.dtype.kind == "b":
            arr = arr.view(np.uint8)

        if method == "nlargest":
            arr = -arr
            if is_integer_dtype(new_dtype):
                # GH 21426: ensure reverse ordering at boundaries
                arr -= 1

            elif is_bool_dtype(new_dtype):
                # GH 26154: ensure False is smaller than True
                arr = 1 - (-arr)

        if self.keep == "last":
            arr = arr[::-1]

        nbase = n
        narr = len(arr)
        n = min(n, narr)

        # arr passed into kth_smallest must be contiguous. We copy
        # here because kth_smallest will modify its input
        # avoid OOB access with kth_smallest_c when n <= 0
        if len(arr) > 0:
            kth_val = libalgos.kth_smallest(arr.copy(order="C"), n - 1)
        else:
            kth_val = np.nan
        (ns,) = np.nonzero(arr <= kth_val)
        inds = ns[arr[ns].argsort(kind="mergesort")]

        if self.keep != "all":
            inds = inds[:n]
            findex = nbase
        else:
            if len(inds) < nbase <= len(nan_index) + len(inds):
                findex = len(nan_index) + len(inds)
            else:
                findex = len(inds)

        if self.keep == "last":
            # reverse indices
            inds = narr - 1 - inds

        return concat([dropped.iloc[inds], nan_index]).iloc[:findex]


class SelectNFrame(SelectN):
    """
    Implement n largest/smallest for DataFrame

    Parameters
    ----------
    obj : DataFrame
    n : int
    keep : {'first', 'last'}, default 'first'
    columns : list or str

    Returns
    -------
    nordered : DataFrame
    """

    def __init__(self, obj: DataFrame, n: int, keep: str, columns: IndexLabel) -> None:
        super().__init__(obj, n, keep)
        if not is_list_like(columns) or isinstance(columns, tuple):
            columns = [columns]

        columns = cast(Sequence[Hashable], columns)
        columns = list(columns)
        self.columns = columns

    def compute(self, method: str) -> DataFrame:
        from pandas.core.api import Index

        n = self.n
        frame = self.obj
        columns = self.columns

        for column in columns:
            dtype = frame[column].dtype
            if not self.is_valid_dtype_n_method(dtype):
                raise TypeError(
                    f"Column {repr(column)} has dtype {dtype}, "
                    f"cannot use method {repr(method)} with this dtype"
                )

        def get_indexer(current_indexer, other_indexer):
            """
            Helper function to concat `current_indexer` and `other_indexer`
            depending on `method`
            """
            if method == "nsmallest":
                return current_indexer.append(other_indexer)
            else:
                return other_indexer.append(current_indexer)

        # Below we save and reset the index in case index contains duplicates
        original_index = frame.index
        cur_frame = frame = frame.reset_index(drop=True)
        cur_n = n
        indexer = Index([], dtype=np.int64)

        for i, column in enumerate(columns):
            # For each column we apply method to cur_frame[column].
            # If it's the last column or if we have the number of
            # results desired we are done.
            # Otherwise there are duplicates of the largest/smallest
            # value and we need to look at the rest of the columns
            # to determine which of the rows with the largest/smallest
            # value in the column to keep.
            series = cur_frame[column]
            is_last_column = len(columns) - 1 == i
            values = getattr(series, method)(
                cur_n, keep=self.keep if is_last_column else "all"
            )

            if is_last_column or len(values) <= cur_n:
                indexer = get_indexer(indexer, values.index)
                break

            # Now find all values which are equal to
            # the (nsmallest: largest)/(nlargest: smallest)
            # from our series.
            border_value = values == values[values.index[-1]]

            # Some of these values are among the top-n
            # some aren't.
            unsafe_values = values[border_value]

            # These values are definitely among the top-n
            safe_values = values[~border_value]
            indexer = get_indexer(indexer, safe_values.index)

            # Go on and separate the unsafe_values on the remaining
            # columns.
            cur_frame = cur_frame.loc[unsafe_values.index]
            cur_n = n - len(indexer)

        frame = frame.take(indexer)

        # Restore the index on frame
        frame.index = original_index.take(indexer)

        # If there is only one column, the frame is already sorted.
        if len(columns) == 1:
            return frame

        ascending = method == "nsmallest"

        return frame.sort_values(columns, ascending=ascending, kind="mergesort")
```
