## Supplementary software v0.2.1 for "Virtual control arms for paediatric myopia trials: external validation of axial-elongation models": to_dict.py

```
from __future__ import annotations

from typing import (
    TYPE_CHECKING,
    Literal,
    overload,
)
import warnings

import numpy as np

from pandas._libs import (
    lib,
    missing as libmissing,
)
from pandas.util._exceptions import find_stack_level

from pandas.core.dtypes.cast import maybe_box_native
from pandas.core.dtypes.dtypes import (
    BaseMaskedDtype,
    ExtensionDtype,
)

from pandas.core import common as com

if TYPE_CHECKING:
    from pandas._typing import MutableMappingT

    from pandas import DataFrame


@overload
def to_dict(
    df: DataFrame,
    orient: Literal["dict", "list", "series", "split", "tight", "index"] = ...,
    *,
    into: type[MutableMappingT] | MutableMappingT,
    index: bool = ...,
) -> MutableMappingT:
    ...


@overload
def to_dict(
    df: DataFrame,
    orient: Literal["records"],
    *,
    into: type[MutableMappingT] | MutableMappingT,
    index: bool = ...,
) -> list[MutableMappingT]:
    ...


@overload
def to_dict(
    df: DataFrame,
    orient: Literal["dict", "list", "series", "split", "tight", "index"] = ...,
    *,
    into: type[dict] = ...,
    index: bool = ...,
) -> dict:
    ...


@overload
def to_dict(
    df: DataFrame,
    orient: Literal["records"],
    *,
    into: type[dict] = ...,
    index: bool = ...,
) -> list[dict]:
    ...


# error: Incompatible default for argument "into" (default has type "type[dict
# [Any, Any]]", argument has type "type[MutableMappingT] | MutableMappingT")
def to_dict(
    df: DataFrame,
    orient: Literal[
        "dict", "list", "series", "split", "tight", "records", "index"
    ] = "dict",
    *,
    into: type[MutableMappingT] | MutableMappingT = dict,  # type: ignore[assignment]
    index: bool = True,
) -> MutableMappingT | list[MutableMappingT]:
    """
    Convert the DataFrame to a dictionary.

    The type of the key-value pairs can be customized with the parameters
    (see below).

    Parameters
    ----------
    orient : str {'dict', 'list', 'series', 'split', 'tight', 'records', 'index'}
        Determines the type of the values of the dictionary.

        - 'dict' (default) : dict like {column -> {index -> value}}
        - 'list' : dict like {column -> [values]}
        - 'series' : dict like {column -> Series(values)}
        - 'split' : dict like
          {'index' -> [index], 'columns' -> [columns], 'data' -> [values]}
        - 'tight' : dict like
          {'index' -> [index], 'columns' -> [columns], 'data' -> [values],
          'index_names' -> [index.names], 'column_names' -> [column.names]}
        - 'records' : list like
          [{column -> value}, ... , {column -> value}]
        - 'index' : dict like {index -> {column -> value}}

        .. versionadded:: 1.4.0
            'tight' as an allowed value for the ``orient`` argument

    into : class, default dict
        The collections.abc.MutableMapping subclass used for all Mappings
        in the return value.  Can be the actual class or an empty
        instance of the mapping type you want.  If you want a
        collections.defaultdict, you must pass it initialized.

    index : bool, default True
        Whether to include the index item (and index_names item if `orient`
        is 'tight') in the returned dictionary. Can only be ``False``
        when `orient` is 'split' or 'tight'.

        .. versionadded:: 2.0.0

    Returns
    -------
    dict, list or collections.abc.Mapping
        Return a collections.abc.MutableMapping object representing the
        DataFrame. The resulting transformation depends on the `orient` parameter.
    """
    if not df.columns.is_unique:
        warnings.warn(
            "DataFrame columns are not unique, some columns will be omitted.",
            UserWarning,
            stacklevel=find_stack_level(),
        )
    # GH16122
    into_c = com.standardize_mapping(into)

    #  error: Incompatible types in assignment (expression has type "str",
    # variable has type "Literal['dict', 'list', 'series', 'split', 'tight',
    # 'records', 'index']")
    orient = orient.lower()  # type: ignore[assignment]

    if not index and orient not in ["split", "tight"]:
        raise ValueError(
            "'index=False' is only valid when 'orient' is 'split' or 'tight'"
        )

    if orient == "series":
        # GH46470 Return quickly if orient series to avoid creating dtype objects
        return into_c((k, v) for k, v in df.items())

    box_native_indices = [
        i
        for i, col_dtype in enumerate(df.dtypes.values)
        if col_dtype == np.dtype(object) or isinstance(col_dtype, ExtensionDtype)
    ]
    box_na_values = [
        lib.no_default if not isinstance(col_dtype, BaseMaskedDtype) else libmissing.NA
        for i, col_dtype in enumerate(df.dtypes.values)
    ]
    are_all_object_dtype_cols = len(box_native_indices) == len(df.dtypes)

    if orient == "dict":
        return into_c((k, v.to_dict(into=into)) for k, v in df.items())

    elif orient == "list":
        object_dtype_indices_as_set: set[int] = set(box_native_indices)
        return into_c(
            (
                k,
                list(map(maybe_box_native, v.to_numpy(na_value=box_na_values[i])))
                if i in object_dtype_indices_as_set
                else list(map(maybe_box_native, v.to_numpy())),
            )
            for i, (k, v) in enumerate(df.items())
        )

    elif orient == "split":
        data = df._create_data_for_split_and_tight_to_dict(
            are_all_object_dtype_cols, box_native_indices
        )

        return into_c(
            ((("index", df.index.tolist()),) if index else ())
            + (
                ("columns", df.columns.tolist()),
                ("data", data),
            )
        )

    elif orient == "tight":
        data = df._create_data_for_split_and_tight_to_dict(
            are_all_object_dtype_cols, box_native_indices
        )

        return into_c(
            ((("index", df.index.tolist()),) if index else ())
            + (
                ("columns", df.columns.tolist()),
                (
                    "data",
                    [
                        list(map(maybe_box_native, t))
                        for t in df.itertuples(index=False, name=None)
                    ],
                ),
            )
            + ((("index_names", list(df.index.names)),) if index else ())
            + (("column_names", list(df.columns.names)),)
        )

    elif orient == "records":
        columns = df.columns.tolist()
        if are_all_object_dtype_cols:
            rows = (
                dict(zip(columns, row)) for row in df.itertuples(index=False, name=None)
            )
            return [
                into_c((k, maybe_box_native(v)) for k, v in row.items()) for row in rows
            ]
        else:
            data = [
                into_c(zip(columns, t)) for t in df.itertuples(index=False, name=None)
            ]
            if box_native_indices:
                object_dtype_indices_as_set = set(box_native_indices)
                object_dtype_cols = {
                    col
                    for i, col in enumerate(df.columns)
                    if i in object_dtype_indices_as_set
                }
                for row in data:
                    for col in object_dtype_cols:
                        row[col] = maybe_box_native(row[col])
            return data

    elif orient == "index":
        if not df.index.is_unique:
            raise ValueError("DataFrame index must be unique for orient='index'.")
        columns = df.columns.tolist()
        if are_all_object_dtype_cols:
            return into_c(
                (t[0], dict(zip(df.columns, map(maybe_box_native, t[1:]))))
                for t in df.itertuples(name=None)
            )
        elif box_native_indices:
            object_dtype_indices_as_set = set(box_native_indices)
            is_object_dtype_by_index = [
                i in object_dtype_indices_as_set for i in range(len(df.columns))
            ]
            return into_c(
                (
                    t[0],
                    {
                        columns[i]: maybe_box_native(v)
                        if is_object_dtype_by_index[i]
                        else v
                        for i, v in enumerate(t[1:])
                    },
                )
                for t in df.itertuples(name=None)
            )
        else:
            return into_c(
                (t[0], dict(zip(df.columns, t[1:]))) for t in df.itertuples(name=None)
            )

    else:
        raise ValueError(f"orient '{orient}' not understood")
```
