## Supplementary software v0.2.1 for "Virtual control arms for paediatric myopia trials: external validation of axial-elongation models": missing.py

```
"""
Routines for filling missing data.
"""
from __future__ import annotations

from functools import wraps
from typing import (
    TYPE_CHECKING,
    Any,
    Literal,
    cast,
    overload,
)

import numpy as np

from pandas._libs import (
    NaT,
    algos,
    lib,
)
from pandas._typing import (
    ArrayLike,
    AxisInt,
    F,
    ReindexMethod,
    npt,
)
from pandas.compat._optional import import_optional_dependency

from pandas.core.dtypes.cast import infer_dtype_from
from pandas.core.dtypes.common import (
    is_array_like,
    is_bool_dtype,
    is_numeric_dtype,
    is_numeric_v_string_like,
    is_object_dtype,
    needs_i8_conversion,
)
from pandas.core.dtypes.dtypes import DatetimeTZDtype
from pandas.core.dtypes.missing import (
    is_valid_na_for_dtype,
    isna,
    na_value_for_dtype,
)

if TYPE_CHECKING:
    from pandas import Index


def check_value_size(value, mask: npt.NDArray[np.bool_], length: int):
    """
    Validate the size of the values passed to ExtensionArray.fillna.
    """
    if is_array_like(value):
        if len(value) != length:
            raise ValueError(
                f"Length of 'value' does not match. Got ({len(value)}) "
                f" expected {length}"
            )
        value = value[mask]

    return value


def mask_missing(arr: ArrayLike, values_to_mask) -> npt.NDArray[np.bool_]:
    """
    Return a masking array of same size/shape as arr
    with entries equaling any member of values_to_mask set to True

    Parameters
    ----------
    arr : ArrayLike
    values_to_mask: list, tuple, or scalar

    Returns
    -------
    np.ndarray[bool]
    """
    # When called from Block.replace/replace_list, values_to_mask is a scalar
    #  known to be holdable by arr.
    # When called from Series._single_replace, values_to_mask is tuple or list
    dtype, values_to_mask = infer_dtype_from(values_to_mask)

    if isinstance(dtype, np.dtype):
        values_to_mask = np.array(values_to_mask, dtype=dtype)
    else:
        cls = dtype.construct_array_type()
        if not lib.is_list_like(values_to_mask):
            values_to_mask = [values_to_mask]
        values_to_mask = cls._from_sequence(values_to_mask, dtype=dtype, copy=False)

    potential_na = False
    if is_object_dtype(arr.dtype):
        # pre-compute mask to avoid comparison to NA
        potential_na = True
        arr_mask = ~isna(arr)

    na_mask = isna(values_to_mask)
    nonna = values_to_mask[~na_mask]

    # GH 21977
    mask = np.zeros(arr.shape, dtype=bool)
    if (
        is_numeric_dtype(arr.dtype)
        and not is_bool_dtype(arr.dtype)
        and is_bool_dtype(nonna.dtype)
    ):
        pass
    elif (
        is_bool_dtype(arr.dtype)
        and is_numeric_dtype(nonna.dtype)
        and not is_bool_dtype(nonna.dtype)
    ):
        pass
    else:
        for x in nonna:
            if is_numeric_v_string_like(arr, x):
                # GH#29553 prevent numpy deprecation warnings
                pass
            else:
                if potential_na:
                    new_mask = np.zeros(arr.shape, dtype=np.bool_)
                    new_mask[arr_mask] = arr[arr_mask] == x
                else:
                    new_mask = arr == x

                    if not isinstance(new_mask, np.ndarray):
                        # usually BooleanArray
                        new_mask = new_mask.to_numpy(dtype=bool, na_value=False)
                mask |= new_mask

    if na_mask.any():
        mask |= isna(arr)

    return mask


@overload
def clean_fill_method(
    method: Literal["ffill", "pad", "bfill", "backfill"],
    *,
    allow_nearest: Literal[False] = ...,
) -> Literal["pad", "backfill"]:
    ...


@overload
def clean_fill_method(
    method: Literal["ffill", "pad", "bfill", "backfill", "nearest"],
    *,
    allow_nearest: Literal[True],
) -> Literal["pad", "backfill", "nearest"]:
    ...


def clean_fill_method(
    method: Literal["ffill", "pad", "bfill", "backfill", "nearest"],
    *,
    allow_nearest: bool = False,
) -> Literal["pad", "backfill", "nearest"]:
    if isinstance(method, str):
        # error: Incompatible types in assignment (expression has type "str", variable
        # has type "Literal['ffill', 'pad', 'bfill', 'backfill', 'nearest']")
        method = method.lower()  # type: ignore[assignment]
        if method == "ffill":
            method = "pad"
        elif method == "bfill":
            method = "backfill"

    valid_methods = ["pad", "backfill"]
    expecting = "pad (ffill) or backfill (bfill)"
    if allow_nearest:
        valid_methods.append("nearest")
        expecting = "pad (ffill), backfill (bfill) or nearest"
    if method not in valid_methods:
        raise ValueError(f"Invalid fill method. Expecting {expecting}. Got {method}")
    return method


# interpolation methods that dispatch to np.interp

NP_METHODS = ["linear", "time", "index", "values"]

# interpolation methods that dispatch to _interpolate_scipy_wrapper

SP_METHODS = [
    "nearest",
    "zero",
    "slinear",
    "quadratic",
    "cubic",
    "barycentric",
    "krogh",
    "spline",
    "polynomial",
    "from_derivatives",
    "piecewise_polynomial",
    "pchip",
    "akima",
    "cubicspline",
]


def clean_interp_method(method: str, index: Index, **kwargs) -> str:
    order = kwargs.get("order")

    if method in ("spline", "polynomial") and order is None:
        raise ValueError("You must specify the order of the spline or polynomial.")

    valid = NP_METHODS + SP_METHODS
    if method not in valid:
        raise ValueError(f"method must be one of {valid}. Got '{method}' instead.")

    if method in ("krogh", "piecewise_polynomial", "pchip"):
        if not index.is_monotonic_increasing:
            raise ValueError(
                f"{method} interpolation requires that the index be monotonic."
            )

    return method


def find_valid_index(how: str, is_valid: npt.NDArray[np.bool_]) -> int | None:
    """
    Retrieves the positional index of the first valid value.

    Parameters
    ----------
    how : {'first', 'last'}
        Use this parameter to change between the first or last valid index.
    is_valid: np.ndarray
        Mask to find na_values.

    Returns
    -------
    int or None
    """
    assert how in ["first", "last"]

    if len(is_valid) == 0:  # early stop
        return None

    if is_valid.ndim == 2:
        is_valid = is_valid.any(axis=1)  # reduce axis 1

    if how == "first":
        idxpos = is_valid[::].argmax()

    elif how == "last":
        idxpos = len(is_valid) - 1 - is_valid[::-1].argmax()

    chk_notna = is_valid[idxpos]

    if not chk_notna:
        return None
    # Incompatible return value type (got "signedinteger[Any]",
    # expected "Optional[int]")
    return idxpos  # type: ignore[return-value]


def validate_limit_direction(
    limit_direction: str,
) -> Literal["forward", "backward", "both"]:
    valid_limit_directions = ["forward", "backward", "both"]
    limit_direction = limit_direction.lower()
    if limit_direction not in valid_limit_directions:
        raise ValueError(
            "Invalid limit_direction: expecting one of "
            f"{valid_limit_directions}, got '{limit_direction}'."
        )
    # error: Incompatible return value type (got "str", expected
    # "Literal['forward', 'backward', 'both']")
    return limit_direction  # type: ignore[return-value]


def validate_limit_area(limit_area: str | None) -> Literal["inside", "outside"] | None:
    if limit_area is not None:
        valid_limit_areas = ["inside", "outside"]
        limit_area = limit_area.lower()
        if limit_area not in valid_limit_areas:
            raise ValueError(
                f"Invalid limit_area: expecting one of {valid_limit_areas}, got "
                f"{limit_area}."
            )
    # error: Incompatible return value type (got "Optional[str]", expected
    # "Optional[Literal['inside', 'outside']]")
    return limit_area  # type: ignore[return-value]


def infer_limit_direction(
    limit_direction: Literal["backward", "forward", "both"] | None, method: str
) -> Literal["backward", "forward", "both"]:
    # Set `limit_direction` depending on `method`
    if limit_direction is None:
        if method in ("backfill", "bfill"):
            limit_direction = "backward"
        else:
            limit_direction = "forward"
    else:
        if method in ("pad", "ffill") and limit_direction != "forward":
            raise ValueError(
                f"`limit_direction` must be 'forward' for method `{method}`"
            )
        if method in ("backfill", "bfill") and limit_direction != "backward":
            raise ValueError(
                f"`limit_direction` must be 'backward' for method `{method}`"
            )
    return limit_direction


def get_interp_index(method, index: Index) -> Index:
    # create/use the index
    if method == "linear":
        # prior default
        from pandas import Index

        index = Index(np.arange(len(index)))
    else:
        methods = {"index", "values", "nearest", "time"}
        is_numeric_or_datetime = (
            is_numeric_dtype(index.dtype)
            or isinstance(index.dtype, DatetimeTZDtype)
            or lib.is_np_dtype(index.dtype, "mM")
        )
        if method not in methods and not is_numeric_or_datetime:
            raise ValueError(
                "Index column must be numeric or datetime type when "
                f"using {method} method other than linear. "
                "Try setting a numeric or datetime index column before "
                "interpolating."
            )

    if isna(index).any():
        raise NotImplementedError(
            "Interpolation with NaNs in the index "
            "has not been implemented. Try filling "
            "those NaNs before interpolating."
        )
    return index


def interpolate_2d_inplace(
    data: np.ndarray,  # floating dtype
    index: Index,
    axis: AxisInt,
    method: str = "linear",
    limit: int | None = None,
    limit_direction: str = "forward",
    limit_area: str | None = None,
    fill_value: Any | None = None,
    mask=None,
    **kwargs,
) -> None:
    """
    Column-wise application of _interpolate_1d.

    Notes
    -----
    Alters 'data' in-place.

    The signature does differ from _interpolate_1d because it only
    includes what is needed for Block.interpolate.
    """
    # validate the interp method
    clean_interp_method(method, index, **kwargs)

    if is_valid_na_for_dtype(fill_value, data.dtype):
        fill_value = na_value_for_dtype(data.dtype, compat=False)

    if method == "time":
        if not needs_i8_conversion(index.dtype):
            raise ValueError(
                "time-weighted interpolation only works "
                "on Series or DataFrames with a "
                "DatetimeIndex"
            )
        method = "values"

    limit_direction = validate_limit_direction(limit_direction)
    limit_area_validated = validate_limit_area(limit_area)

    # default limit is unlimited GH #16282
    limit = algos.validate_limit(nobs=None, limit=limit)

    indices = _index_to_interp_indices(index, method)

    def func(yvalues: np.ndarray) -> None:
        # process 1-d slices in the axis direction

        _interpolate_1d(
            indices=indices,
            yvalues=yvalues,
            method=method,
            limit=limit,
            limit_direction=limit_direction,
            limit_area=limit_area_validated,
            fill_value=fill_value,
            bounds_error=False,
            mask=mask,
            **kwargs,
        )

    # error: Argument 1 to "apply_along_axis" has incompatible type
    # "Callable[[ndarray[Any, Any]], None]"; expected "Callable[...,
    # Union[_SupportsArray[dtype[<nothing>]], Sequence[_SupportsArray
    # [dtype[<nothing>]]], Sequence[Sequence[_SupportsArray[dtype[<nothing>]]]],
    # Sequence[Sequence[Sequence[_SupportsArray[dtype[<nothing>]]]]],
    # Sequence[Sequence[Sequence[Sequence[_SupportsArray[dtype[<nothing>]]]]]]]]"
    np.apply_along_axis(func, axis, data)  # type: ignore[arg-type]


def _index_to_interp_indices(index: Index, method: str) -> np.ndarray:
    """
    Convert Index to ndarray of indices to pass to NumPy/SciPy.
    """
    xarr = index._values
    if needs_i8_conversion(xarr.dtype):
        # GH#1646 for dt64tz
        xarr = xarr.view("i8")

    if method == "linear":
        inds = xarr
        inds = cast(np.ndarray, inds)
    else:
        inds = np.asarray(xarr)

        if method in ("values", "index"):
            if inds.dtype == np.object_:
                inds = lib.maybe_convert_objects(inds)

    return inds


def _interpolate_1d(
    indices: np.ndarray,
    yvalues: np.ndarray,
    method: str = "linear",
    limit: int | None = None,
    limit_direction: str = "forward",
    limit_area: Literal["inside", "outside"] | None = None,
    fill_value: Any | None = None,
    bounds_error: bool = False,
    order: int | None = None,
    mask=None,
    **kwargs,
) -> None:
    """
    Logic for the 1-d interpolation.  The input
    indices and yvalues will each be 1-d arrays of the same length.

    Bounds_error is currently hardcoded to False since non-scipy ones don't
    take it as an argument.

    Notes
    -----
    Fills 'yvalues' in-place.
    """
    if mask is not None:
        invalid = mask
    else:
        invalid = isna(yvalues)
    valid = ~invalid

    if not valid.any():
        return

    if valid.all():
        return

    # These are sets of index pointers to invalid values... i.e. {0, 1, etc...
    all_nans = set(np.flatnonzero(invalid))

    first_valid_index = find_valid_index(how="first", is_valid=valid)
    if first_valid_index is None:  # no nan found in start
        first_valid_index = 0
    start_nans = set(range(first_valid_index))

    last_valid_index = find_valid_index(how="last", is_valid=valid)
    if last_valid_index is None:  # no nan found in end
        last_valid_index = len(yvalues)
    end_nans = set(range(1 + last_valid_index, len(valid)))

    # Like the sets above, preserve_nans contains indices of invalid values,
    # but in this case, it is the final set of indices that need to be
    # preserved as NaN after the interpolation.

    # For example if limit_direction='forward' then preserve_nans will
    # contain indices of NaNs at the beginning of the series, and NaNs that
    # are more than 'limit' away from the prior non-NaN.

    # set preserve_nans based on direction using _interp_limit
    preserve_nans: list | set
    if limit_direction == "forward":
        preserve_nans = start_nans | set(_interp_limit(invalid, limit, 0))
    elif limit_direction == "backward":
        preserve_nans = end_nans | set(_interp_limit(invalid, 0, limit))
    else:
        # both directions... just use _interp_limit
        preserve_nans = set(_interp_limit(invalid, limit, limit))

    # if limit_area is set, add either mid or outside indices
    # to preserve_nans GH #16284
    if limit_area == "inside":
        # preserve NaNs on the outside
        preserve_nans |= start_nans | end_nans
    elif limit_area == "outside":
        # preserve NaNs on the inside
        mid_nans = all_nans - start_nans - end_nans
        preserve_nans |= mid_nans

    # sort preserve_nans and convert to list
    preserve_nans = sorted(preserve_nans)

    is_datetimelike = yvalues.dtype.kind in "mM"

    if is_datetimelike:
        yvalues = yvalues.view("i8")

    if method in NP_METHODS:
        # np.interp requires sorted X values, #21037

        indexer = np.argsort(indices[valid])
        yvalues[invalid] = np.interp(
            indices[invalid], indices[valid][indexer], yvalues[valid][indexer]
        )
    else:
        yvalues[invalid] = _interpolate_scipy_wrapper(
            indices[valid],
            yvalues[valid],
            indices[invalid],
            method=method,
            fill_value=fill_value,
            bounds_error=bounds_error,
            order=order,
            **kwargs,
        )

    if mask is not None:
        mask[:] = False
        mask[preserve_nans] = True
    elif is_datetimelike:
        yvalues[preserve_nans] = NaT.value
    else:
        yvalues[preserve_nans] = np.nan
    return


def _interpolate_scipy_wrapper(
    x: np.ndarray,
    y: np.ndarray,
    new_x: np.ndarray,
    method: str,
    fill_value=None,
    bounds_error: bool = False,
    order=None,
    **kwargs,
):
    """
    Passed off to scipy.interpolate.interp1d. method is scipy's kind.
    Returns an array interpolated at new_x.  Add any new methods to
    the list in _clean_interp_method.
    """
    extra = f"{method} interpolation requires SciPy."
    import_optional_dependency("scipy", extra=extra)
    from scipy import interpolate

    new_x = np.asarray(new_x)

    # ignores some kwargs that could be passed along.
    alt_methods = {
        "barycentric": interpolate.barycentric_interpolate,
        "krogh": interpolate.krogh_interpolate,
        "from_derivatives": _from_derivatives,
        "piecewise_polynomial": _from_derivatives,
        "cubicspline": _cubicspline_interpolate,
        "akima": _akima_interpolate,
        "pchip": interpolate.pchip_interpolate,
    }

    interp1d_methods = [
        "nearest",
        "zero",
        "slinear",
        "quadratic",
        "cubic",
        "polynomial",
    ]
    if method in interp1d_methods:
        if method == "polynomial":
            kind = order
        else:
            kind = method
        terp = interpolate.interp1d(
            x, y, kind=kind, fill_value=fill_value, bounds_error=bounds_error
        )
        new_y = terp(new_x)
    elif method == "spline":
        # GH #10633, #24014
        if isna(order) or (order <= 0):
            raise ValueError(
                f"order needs to be specified and greater than 0; got order: {order}"
            )
        terp = interpolate.UnivariateSpline(x, y, k=order, **kwargs)
        new_y = terp(new_x)
    else:
        # GH 7295: need to be able to write for some reason
        # in some circumstances: check all three
        if not x.flags.writeable:
            x = x.copy()
        if not y.flags.writeable:
            y = y.copy()
        if not new_x.flags.writeable:
            new_x = new_x.copy()
        terp = alt_methods[method]
        new_y = terp(x, y, new_x, **kwargs)
    return new_y


def _from_derivatives(
    xi: np.ndarray,
    yi: np.ndarray,
    x: np.ndarray,
    order=None,
    der: int | list[int] | None = 0,
    extrapolate: bool = False,
):
    """
    Convenience function for interpolate.BPoly.from_derivatives.

    Construct a piecewise polynomial in the Bernstein basis, compatible
    with the specified values and derivatives at breakpoints.

    Parameters
    ----------
    xi : array-like
        sorted 1D array of x-coordinates
    yi : array-like or list of array-likes
        yi[i][j] is the j-th derivative known at xi[i]
    order: None or int or array-like of ints. Default: None.
        Specifies the degree of local polynomials. If not None, some
        derivatives are ignored.
    der : int or list
        How many derivatives to extract; None for all potentially nonzero
        derivatives (that is a number equal to the number of points), or a
        list of derivatives to extract. This number includes the function
        value as 0th derivative.
     extrapolate : bool, optional
        Whether to extrapolate to ouf-of-bounds points based on first and last
        intervals, or to return NaNs. Default: True.

    See Also
    --------
    scipy.interpolate.BPoly.from_derivatives

    Returns
    -------
    y : scalar or array-like
        The result, of length R or length M or M by R.
    """
    from scipy import interpolate

    # return the method for compat with scipy version & backwards compat
    method = interpolate.BPoly.from_derivatives
    m = method(xi, yi.reshape(-1, 1), orders=order, extrapolate=extrapolate)

    return m(x)


def _akima_interpolate(
    xi: np.ndarray,
    yi: np.ndarray,
    x: np.ndarray,
    der: int | list[int] | None = 0,
    axis: AxisInt = 0,
):
    """
    Convenience function for akima interpolation.
    xi and yi are arrays of values used to approximate some function f,
    with ``yi = f(xi)``.

    See `Akima1DInterpolator` for details.

    Parameters
    ----------
    xi : np.ndarray
        A sorted list of x-coordinates, of length N.
    yi : np.ndarray
        A 1-D array of real values.  `yi`'s length along the interpolation
        axis must be equal to the length of `xi`. If N-D array, use axis
        parameter to select correct axis.
    x : np.ndarray
        Of length M.
    der : int, optional
        How many derivatives to extract; None for all potentially
        nonzero derivatives (that is a number equal to the number
        of points), or a list of derivatives to extract. This number
        includes the function value as 0th derivative.
    axis : int, optional
        Axis in the yi array corresponding to the x-coordinate values.

    See Also
    --------
    scipy.interpolate.Akima1DInterpolator

    Returns
    -------
    y : scalar or array-like
        The result, of length R or length M or M by R,

    """
    from scipy import interpolate

    P = interpolate.Akima1DInterpolator(xi, yi, axis=axis)

    return P(x, nu=der)


def _cubicspline_interpolate(
    xi: np.ndarray,
    yi: np.ndarray,
    x: np.ndarray,
    axis: AxisInt = 0,
    bc_type: str | tuple[Any, Any] = "not-a-knot",
    extrapolate=None,
):
    """
    Convenience function for cubic spline data interpolator.

    See `scipy.interpolate.CubicSpline` for details.

    Parameters
    ----------
    xi : np.ndarray, shape (n,)
        1-d array containing values of the independent variable.
        Values must be real, finite and in strictly increasing order.
    yi : np.ndarray
        Array containing values of the dependent variable. It can have
        arbitrary number of dimensions, but the length along ``axis``
        (see below) must match the length of ``x``. Values must be finite.
    x : np.ndarray, shape (m,)
    axis : int, optional
        Axis along which `y` is assumed to be varying. Meaning that for
        ``x[i]`` the corresponding values are ``np.take(y, i, axis=axis)``.
        Default is 0.
    bc_type : string or 2-tuple, optional
        Boundary condition type. Two additional equations, given by the
        boundary conditions, are required to determine all coefficients of
        polynomials on each segment [2]_.
        If `bc_type` is a string, then the specified condition will be applied
        at both ends of a spline. Available conditions are:
        * 'not-a-knot' (default): The first and second segment at a curve end
          are the same polynomial. It is a good default when there is no
          information on boundary conditions.
        * 'periodic': The interpolated functions is assumed to be periodic
          of period ``x[-1] - x[0]``. The first and last value of `y` must be
          identical: ``y[0] == y[-1]``. This boundary condition will result in
          ``y'[0] == y'[-1]`` and ``y''[0] == y''[-1]``.
        * 'clamped': The first derivative at curves ends are zero. Assuming
          a 1D `y`, ``bc_type=((1, 0.0), (1, 0.0))`` is the same condition.
        * 'natural': The second derivative at curve ends are zero. Assuming
          a 1D `y`, ``bc_type=((2, 0.0), (2, 0.0))`` is the same condition.
        If `bc_type` is a 2-tuple, the first and the second value will be
        applied at the curve start and end respectively. The tuple values can
        be one of the previously mentioned strings (except 'periodic') or a
        tuple `(order, deriv_values)` allowing to specify arbitrary
        derivatives at curve ends:
        * `order`: the derivative order, 1 or 2.
        * `deriv_value`: array-like containing derivative values, shape must
          be the same as `y`, excluding ``axis`` dimension. For example, if
          `y` is 1D, then `deriv_value` must be a scalar. If `y` is 3D with
          the shape (n0, n1, n2) and axis=2, then `deriv_value` must be 2D
          and have the shape (n0, n1).
    extrapolate : {bool, 'periodic', None}, optional
        If bool, determines whether to extrapolate to out-of-bounds points
        based on first and last intervals, or to return NaNs. If 'periodic',
        periodic extrapolation is used. If None (default), ``extrapolate`` is
        set to 'periodic' for ``bc_type='periodic'`` and to True otherwise.

    See Also
    --------
    scipy.interpolate.CubicHermiteSpline

    Returns
    -------
    y : scalar or array-like
        The result, of shape (m,)

    References
    ----------
    .. [1] `Cubic Spline Interpolation
            <https://en.wikiversity.org/wiki/Cubic_Spline_Interpolation>`_
            on Wikiversity.
    .. [2] Carl de Boor, "A Practical Guide to Splines", Springer-Verlag, 1978.
    """
    from scipy import interpolate

    P = interpolate.CubicSpline(
        xi, yi, axis=axis, bc_type=bc_type, extrapolate=extrapolate
    )

    return P(x)


def _interpolate_with_limit_area(
    values: np.ndarray,
    method: Literal["pad", "backfill"],
    limit: int | None,
    limit_area: Literal["inside", "outside"],
) -> None:
    """
    Apply interpolation and limit_area logic to values along a to-be-specified axis.

    Parameters
    ----------
    values: np.ndarray
        Input array.
    method: str
        Interpolation method. Could be "bfill" or "pad"
    limit: int, optional
        Index limit on interpolation.
    limit_area: {'inside', 'outside'}
        Limit area for interpolation.

    Notes
    -----
    Modifies values in-place.
    """

    invalid = isna(values)
    is_valid = ~invalid

    if not invalid.all():
        first = find_valid_index(how="first", is_valid=is_valid)
        if first is None:
            first = 0
        last = find_valid_index(how="last", is_valid=is_valid)
        if last is None:
            last = len(values)

        pad_or_backfill_inplace(
            values,
            method=method,
            limit=limit,
            limit_area=limit_area,
        )

        if limit_area == "inside":
            invalid[first : last + 1] = False
        elif limit_area == "outside":
            invalid[:first] = invalid[last + 1 :] = False
        else:
            raise ValueError("limit_area should be 'inside' or 'outside'")

        values[invalid] = np.nan


def pad_or_backfill_inplace(
    values: np.ndarray,
    method: Literal["pad", "backfill"] = "pad",
    axis: AxisInt = 0,
    limit: int | None = None,
    limit_area: Literal["inside", "outside"] | None = None,
) -> None:
    """
    Perform an actual interpolation of values, values will be make 2-d if
    needed fills inplace, returns the result.

    Parameters
    ----------
    values: np.ndarray
        Input array.
    method: str, default "pad"
        Interpolation method. Could be "bfill" or "pad"
    axis: 0 or 1
        Interpolation axis
    limit: int, optional
        Index limit on interpolation.
    limit_area: str, optional
        Limit area for interpolation. Can be "inside" or "outside"

    Notes
    -----
    Modifies values in-place.
    """
    transf = (lambda x: x) if axis == 0 else (lambda x: x.T)

    # reshape a 1 dim if needed
    if values.ndim == 1:
        if axis != 0:  # pragma: no cover
            raise AssertionError("cannot interpolate on a ndim == 1 with axis != 0")
        values = values.reshape(tuple((1,) + values.shape))

    method = clean_fill_method(method)
    tvalues = transf(values)

    func = get_fill_func(method, ndim=2)
    # _pad_2d and _backfill_2d both modify tvalues inplace
    func(tvalues, limit=limit, limit_area=limit_area)


def _fillna_prep(
    values, mask: npt.NDArray[np.bool_] | None = None
) -> npt.NDArray[np.bool_]:
    # boilerplate for _pad_1d, _backfill_1d, _pad_2d, _backfill_2d

    if mask is None:
        mask = isna(values)

    return mask


def _datetimelike_compat(func: F) -> F:
    """
    Wrapper to handle datetime64 and timedelta64 dtypes.
    """

    @wraps(func)
    def new_func(
        values,
        limit: int | None = None,
        limit_area: Literal["inside", "outside"] | None = None,
        mask=None,
    ):
        if needs_i8_conversion(values.dtype):
            if mask is None:
                # This needs to occur before casting to int64
                mask = isna(values)

            result, mask = func(
                values.view("i8"), limit=limit, limit_area=limit_area, mask=mask
            )
            return result.view(values.dtype), mask

        return func(values, limit=limit, limit_area=limit_area, mask=mask)

    return cast(F, new_func)


@_datetimelike_compat
def _pad_1d(
    values: np.ndarray,
    limit: int | None = None,
    limit_area: Literal["inside", "outside"] | None = None,
    mask: npt.NDArray[np.bool_] | None = None,
) -> tuple[np.ndarray, npt.NDArray[np.bool_]]:
    mask = _fillna_prep(values, mask)
    if limit_area is not None and not mask.all():
        _fill_limit_area_1d(mask, limit_area)
    algos.pad_inplace(values, mask, limit=limit)
    return values, mask


@_datetimelike_compat
def _backfill_1d(
    values: np.ndarray,
    limit: int | None = None,
    limit_area: Literal["inside", "outside"] | None = None,
    mask: npt.NDArray[np.bool_] | None = None,
) -> tuple[np.ndarray, npt.NDArray[np.bool_]]:
    mask = _fillna_prep(values, mask)
    if limit_area is not None and not mask.all():
        _fill_limit_area_1d(mask, limit_area)
    algos.backfill_inplace(values, mask, limit=limit)
    return values, mask


@_datetimelike_compat
def _pad_2d(
    values: np.ndarray,
    limit: int | None = None,
    limit_area: Literal["inside", "outside"] | None = None,
    mask: npt.NDArray[np.bool_] | None = None,
):
    mask = _fillna_prep(values, mask)
    if limit_area is not None:
        _fill_limit_area_2d(mask, limit_area)

    if values.size:
        algos.pad_2d_inplace(values, mask, limit=limit)
    else:
        # for test coverage
        pass
    return values, mask


@_datetimelike_compat
def _backfill_2d(
    values,
    limit: int | None = None,
    limit_area: Literal["inside", "outside"] | None = None,
    mask: npt.NDArray[np.bool_] | None = None,
):
    mask = _fillna_prep(values, mask)
    if limit_area is not None:
        _fill_limit_area_2d(mask, limit_area)

    if values.size:
        algos.backfill_2d_inplace(values, mask, limit=limit)
    else:
        # for test coverage
        pass
    return values, mask


def _fill_limit_area_1d(
    mask: npt.NDArray[np.bool_], limit_area: Literal["outside", "inside"]
) -> None:
    """Prepare 1d mask for ffill/bfill with limit_area.

    Caller is responsible for checking at least one value of mask is False.
    When called, mask will no longer faithfully represent when
    the corresponding are NA or not.

    Parameters
    ----------
    mask : np.ndarray[bool, ndim=1]
        Mask representing NA values when filling.
    limit_area : { "outside", "inside" }
        Whether to limit filling to outside or inside the outer most non-NA value.
    """
    neg_mask = ~mask
    first = neg_mask.argmax()
    last = len(neg_mask) - neg_mask[::-1].argmax() - 1
    if limit_area == "inside":
        mask[:first] = False
        mask[last + 1 :] = False
    elif limit_area == "outside":
        mask[first + 1 : last] = False


def _fill_limit_area_2d(
    mask: npt.NDArray[np.bool_], limit_area: Literal["outside", "inside"]
) -> None:
    """Prepare 2d mask for ffill/bfill with limit_area.

    When called, mask will no longer faithfully represent when
    the corresponding are NA or not.

    Parameters
    ----------
    mask : np.ndarray[bool, ndim=1]
        Mask representing NA values when filling.
    limit_area : { "outside", "inside" }
        Whether to limit filling to outside or inside the outer most non-NA value.
    """
    neg_mask = ~mask.T
    if limit_area == "outside":
        # Identify inside
        la_mask = (
            np.maximum.accumulate(neg_mask, axis=0)
            & np.maximum.accumulate(neg_mask[::-1], axis=0)[::-1]
        )
    else:
        # Identify outside
        la_mask = (
            ~np.maximum.accumulate(neg_mask, axis=0)
            | ~np.maximum.accumulate(neg_mask[::-1], axis=0)[::-1]
        )
    mask[la_mask.T] = False


_fill_methods = {"pad": _pad_1d, "backfill": _backfill_1d}


def get_fill_func(method, ndim: int = 1):
    method = clean_fill_method(method)
    if ndim == 1:
        return _fill_methods[method]
    return {"pad": _pad_2d, "backfill": _backfill_2d}[method]


def clean_reindex_fill_method(method) -> ReindexMethod | None:
    if method is None:
        return None
    return clean_fill_method(method, allow_nearest=True)


def _interp_limit(
    invalid: npt.NDArray[np.bool_], fw_limit: int | None, bw_limit: int | None
):
    """
    Get indexers of values that won't be filled
    because they exceed the limits.

    Parameters
    ----------
    invalid : np.ndarray[bool]
    fw_limit : int or None
        forward limit to index
    bw_limit : int or None
        backward limit to index

    Returns
    -------
    set of indexers

    Notes
    -----
    This is equivalent to the more readable, but slower

    .. code-block:: python

        def _interp_limit(invalid, fw_limit, bw_limit):
            for x in np.where(invalid)[0]:
                if invalid[max(0, x - fw_limit):x + bw_limit + 1].all():
                    yield x
    """
    # handle forward first; the backward direction is the same except
    # 1. operate on the reversed array
    # 2. subtract the returned indices from N - 1
    N = len(invalid)
    f_idx = set()
    b_idx = set()

    def inner(invalid, limit: int):
        limit = min(limit, N)
        windowed = _rolling_window(invalid, limit + 1).all(1)
        idx = set(np.where(windowed)[0] + limit) | set(
            np.where((~invalid[: limit + 1]).cumsum() == 0)[0]
        )
        return idx

    if fw_limit is not None:
        if fw_limit == 0:
            f_idx = set(np.where(invalid)[0])
        else:
            f_idx = inner(invalid, fw_limit)

    if bw_limit is not None:
        if bw_limit == 0:
            # then we don't even need to care about backwards
            # just use forwards
            return f_idx
        else:
            b_idx_inv = list(inner(invalid[::-1], bw_limit))
            b_idx = set(N - 1 - np.asarray(b_idx_inv))
            if fw_limit == 0:
                return b_idx

    return f_idx & b_idx


def _rolling_window(a: npt.NDArray[np.bool_], window: int) -> npt.NDArray[np.bool_]:
    """
    [True, True, False, True, False], 2 ->

    [
        [True,  True],
        [True, False],
        [False, True],
        [True, False],
    ]
    """
    # https://stackoverflow.com/a/6811241
    shape = a.shape[:-1] + (a.shape[-1] - window + 1, window)
    strides = a.strides + (a.strides[-1],)
    return np.lib.stride_tricks.as_strided(a, shape=shape, strides=strides)
```
