## Supplementary software v0.2.1 for "Virtual control arms for paediatric myopia trials: external validation of axial-elongation models": nanops.py

```
from __future__ import annotations

import functools
import itertools
from typing import (
    Any,
    Callable,
    cast,
)
import warnings

import numpy as np

from pandas._config import get_option

from pandas._libs import (
    NaT,
    NaTType,
    iNaT,
    lib,
)
from pandas._typing import (
    ArrayLike,
    AxisInt,
    CorrelationMethod,
    Dtype,
    DtypeObj,
    F,
    Scalar,
    Shape,
    npt,
)
from pandas.compat._optional import import_optional_dependency
from pandas.util._exceptions import find_stack_level

from pandas.core.dtypes.common import (
    is_complex,
    is_float,
    is_float_dtype,
    is_integer,
    is_numeric_dtype,
    is_object_dtype,
    needs_i8_conversion,
    pandas_dtype,
)
from pandas.core.dtypes.missing import (
    isna,
    na_value_for_dtype,
    notna,
)

bn = import_optional_dependency("bottleneck", errors="warn")
_BOTTLENECK_INSTALLED = bn is not None
_USE_BOTTLENECK = False


def set_use_bottleneck(v: bool = True) -> None:
    # set/unset to use bottleneck
    global _USE_BOTTLENECK
    if _BOTTLENECK_INSTALLED:
        _USE_BOTTLENECK = v


set_use_bottleneck(get_option("compute.use_bottleneck"))


class disallow:
    def __init__(self, *dtypes: Dtype) -> None:
        super().__init__()
        self.dtypes = tuple(pandas_dtype(dtype).type for dtype in dtypes)

    def check(self, obj) -> bool:
        return hasattr(obj, "dtype") and issubclass(obj.dtype.type, self.dtypes)

    def __call__(self, f: F) -> F:
        @functools.wraps(f)
        def _f(*args, **kwargs):
            obj_iter = itertools.chain(args, kwargs.values())
            if any(self.check(obj) for obj in obj_iter):
                f_name = f.__name__.replace("nan", "")
                raise TypeError(
                    f"reduction operation '{f_name}' not allowed for this dtype"
                )
            try:
                return f(*args, **kwargs)
            except ValueError as e:
                # we want to transform an object array
                # ValueError message to the more typical TypeError
                # e.g. this is normally a disallowed function on
                # object arrays that contain strings
                if is_object_dtype(args[0]):
                    raise TypeError(e) from e
                raise

        return cast(F, _f)


class bottleneck_switch:
    def __init__(self, name=None, **kwargs) -> None:
        self.name = name
        self.kwargs = kwargs

    def __call__(self, alt: F) -> F:
        bn_name = self.name or alt.__name__

        try:
            bn_func = getattr(bn, bn_name)
        except (AttributeError, NameError):  # pragma: no cover
            bn_func = None

        @functools.wraps(alt)
        def f(
            values: np.ndarray,
            *,
            axis: AxisInt | None = None,
            skipna: bool = True,
            **kwds,
        ):
            if len(self.kwargs) > 0:
                for k, v in self.kwargs.items():
                    if k not in kwds:
                        kwds[k] = v

            if values.size == 0 and kwds.get("min_count") is None:
                # We are empty, returning NA for our type
                # Only applies for the default `min_count` of None
                # since that affects how empty arrays are handled.
                # TODO(GH-18976) update all the nanops methods to
                # correctly handle empty inputs and remove this check.
                # It *may* just be `var`
                return _na_for_min_count(values, axis)

            if _USE_BOTTLENECK and skipna and _bn_ok_dtype(values.dtype, bn_name):
                if kwds.get("mask", None) is None:
                    # `mask` is not recognised by bottleneck, would raise
                    #  TypeError if called
                    kwds.pop("mask", None)
                    result = bn_func(values, axis=axis, **kwds)

                    # prefer to treat inf/-inf as NA, but must compute the func
                    # twice :(
                    if _has_infs(result):
                        result = alt(values, axis=axis, skipna=skipna, **kwds)
                else:
                    result = alt(values, axis=axis, skipna=skipna, **kwds)
            else:
                result = alt(values, axis=axis, skipna=skipna, **kwds)

            return result

        return cast(F, f)


def _bn_ok_dtype(dtype: DtypeObj, name: str) -> bool:
    # Bottleneck chokes on datetime64, PeriodDtype (or and EA)
    if dtype != object and not needs_i8_conversion(dtype):
        # GH 42878
        # Bottleneck uses naive summation leading to O(n) loss of precision
        # unlike numpy which implements pairwise summation, which has O(log(n)) loss
        # crossref: https://github.com/pydata/bottleneck/issues/379

        # GH 15507
        # bottleneck does not properly upcast during the sum
        # so can overflow

        # GH 9422
        # further we also want to preserve NaN when all elements
        # are NaN, unlike bottleneck/numpy which consider this
        # to be 0
        return name not in ["nansum", "nanprod", "nanmean"]
    return False


def _has_infs(result) -> bool:
    if isinstance(result, np.ndarray):
        if result.dtype in ("f8", "f4"):
            # Note: outside of an nanops-specific test, we always have
            #  result.ndim == 1, so there is no risk of this ravel making a copy.
            return lib.has_infs(result.ravel("K"))
    try:
        return np.isinf(result).any()
    except (TypeError, NotImplementedError):
        # if it doesn't support infs, then it can't have infs
        return False


def _get_fill_value(
    dtype: DtypeObj, fill_value: Scalar | None = None, fill_value_typ=None
):
    """return the correct fill value for the dtype of the values"""
    if fill_value is not None:
        return fill_value
    if _na_ok_dtype(dtype):
        if fill_value_typ is None:
            return np.nan
        else:
            if fill_value_typ == "+inf":
                return np.inf
            else:
                return -np.inf
    else:
        if fill_value_typ == "+inf":
            # need the max int here
            return lib.i8max
        else:
            return iNaT


def _maybe_get_mask(
    values: np.ndarray, skipna: bool, mask: npt.NDArray[np.bool_] | None
) -> npt.NDArray[np.bool_] | None:
    """
    Compute a mask if and only if necessary.

    This function will compute a mask iff it is necessary. Otherwise,
    return the provided mask (potentially None) when a mask does not need to be
    computed.

    A mask is never necessary if the values array is of boolean or integer
    dtypes, as these are incapable of storing NaNs. If passing a NaN-capable
    dtype that is interpretable as either boolean or integer data (eg,
    timedelta64), a mask must be provided.

    If the skipna parameter is False, a new mask will not be computed.

    The mask is computed using isna() by default. Setting invert=True selects
    notna() as the masking function.

    Parameters
    ----------
    values : ndarray
        input array to potentially compute mask for
    skipna : bool
        boolean for whether NaNs should be skipped
    mask : Optional[ndarray]
        nan-mask if known

    Returns
    -------
    Optional[np.ndarray[bool]]
    """
    if mask is None:
        if values.dtype.kind in "biu":
            # Boolean data cannot contain nulls, so signal via mask being None
            return None

        if skipna or values.dtype.kind in "mM":
            mask = isna(values)

    return mask


def _get_values(
    values: np.ndarray,
    skipna: bool,
    fill_value: Any = None,
    fill_value_typ: str | None = None,
    mask: npt.NDArray[np.bool_] | None = None,
) -> tuple[np.ndarray, npt.NDArray[np.bool_] | None]:
    """
    Utility to get the values view, mask, dtype, dtype_max, and fill_value.

    If both mask and fill_value/fill_value_typ are not None and skipna is True,
    the values array will be copied.

    For input arrays of boolean or integer dtypes, copies will only occur if a
    precomputed mask, a fill_value/fill_value_typ, and skipna=True are
    provided.

    Parameters
    ----------
    values : ndarray
        input array to potentially compute mask for
    skipna : bool
        boolean for whether NaNs should be skipped
    fill_value : Any
        value to fill NaNs with
    fill_value_typ : str
        Set to '+inf' or '-inf' to handle dtype-specific infinities
    mask : Optional[np.ndarray[bool]]
        nan-mask if known

    Returns
    -------
    values : ndarray
        Potential copy of input value array
    mask : Optional[ndarray[bool]]
        Mask for values, if deemed necessary to compute
    """
    # In _get_values is only called from within nanops, and in all cases
    #  with scalar fill_value.  This guarantee is important for the
    #  np.where call below

    mask = _maybe_get_mask(values, skipna, mask)

    dtype = values.dtype

    datetimelike = False
    if values.dtype.kind in "mM":
        # changing timedelta64/datetime64 to int64 needs to happen after
        #  finding `mask` above
        values = np.asarray(values.view("i8"))
        datetimelike = True

    if skipna and (mask is not None):
        # get our fill value (in case we need to provide an alternative
        # dtype for it)
        fill_value = _get_fill_value(
            dtype, fill_value=fill_value, fill_value_typ=fill_value_typ
        )

        if fill_value is not None:
            if mask.any():
                if datetimelike or _na_ok_dtype(dtype):
                    values = values.copy()
                    np.putmask(values, mask, fill_value)
                else:
                    # np.where will promote if needed
                    values = np.where(~mask, values, fill_value)

    return values, mask


def _get_dtype_max(dtype: np.dtype) -> np.dtype:
    # return a platform independent precision dtype
    dtype_max = dtype
    if dtype.kind in "bi":
        dtype_max = np.dtype(np.int64)
    elif dtype.kind == "u":
        dtype_max = np.dtype(np.uint64)
    elif dtype.kind == "f":
        dtype_max = np.dtype(np.float64)
    return dtype_max


def _na_ok_dtype(dtype: DtypeObj) -> bool:
    if needs_i8_conversion(dtype):
        return False
    return not issubclass(dtype.type, np.integer)


def _wrap_results(result, dtype: np.dtype, fill_value=None):
    """wrap our results if needed"""
    if result is NaT:
        pass

    elif dtype.kind == "M":
        if fill_value is None:
            # GH#24293
            fill_value = iNaT
        if not isinstance(result, np.ndarray):
            assert not isna(fill_value), "Expected non-null fill_value"
            if result == fill_value:
                result = np.nan

            if isna(result):
                result = np.datetime64("NaT", "ns").astype(dtype)
            else:
                result = np.int64(result).view(dtype)
            # retain original unit
            result = result.astype(dtype, copy=False)
        else:
            # If we have float dtype, taking a view will give the wrong result
            result = result.astype(dtype)
    elif dtype.kind == "m":
        if not isinstance(result, np.ndarray):
            if result == fill_value or np.isnan(result):
                result = np.timedelta64("NaT").astype(dtype)

            elif np.fabs(result) > lib.i8max:
                # raise if we have a timedelta64[ns] which is too large
                raise ValueError("overflow in timedelta operation")
            else:
                # return a timedelta64 with the original unit
                result = np.int64(result).astype(dtype, copy=False)

        else:
            result = result.astype("m8[ns]").view(dtype)

    return result


def _datetimelike_compat(func: F) -> F:
    """
    If we have datetime64 or timedelta64 values, ensure we have a correct
    mask before calling the wrapped function, then cast back afterwards.
    """

    @functools.wraps(func)
    def new_func(
        values: np.ndarray,
        *,
        axis: AxisInt | None = None,
        skipna: bool = True,
        mask: npt.NDArray[np.bool_] | None = None,
        **kwargs,
    ):
        orig_values = values

        datetimelike = values.dtype.kind in "mM"
        if datetimelike and mask is None:
            mask = isna(values)

        result = func(values, axis=axis, skipna=skipna, mask=mask, **kwargs)

        if datetimelike:
            result = _wrap_results(result, orig_values.dtype, fill_value=iNaT)
            if not skipna:
                assert mask is not None  # checked above
                result = _mask_datetimelike_result(result, axis, mask, orig_values)

        return result

    return cast(F, new_func)


def _na_for_min_count(values: np.ndarray, axis: AxisInt | None) -> Scalar | np.ndarray:
    """
    Return the missing value for `values`.

    Parameters
    ----------
    values : ndarray
    axis : int or None
        axis for the reduction, required if values.ndim > 1.

    Returns
    -------
    result : scalar or ndarray
        For 1-D values, returns a scalar of the correct missing type.
        For 2-D values, returns a 1-D array where each element is missing.
    """
    # we either return np.nan or pd.NaT
    if values.dtype.kind in "iufcb":
        values = values.astype("float64")
    fill_value = na_value_for_dtype(values.dtype)

    if values.ndim == 1:
        return fill_value
    elif axis is None:
        return fill_value
    else:
        result_shape = values.shape[:axis] + values.shape[axis + 1 :]

        return np.full(result_shape, fill_value, dtype=values.dtype)


def maybe_operate_rowwise(func: F) -> F:
    """
    NumPy operations on C-contiguous ndarrays with axis=1 can be
    very slow if axis 1 >> axis 0.
    Operate row-by-row and concatenate the results.
    """

    @functools.wraps(func)
    def newfunc(values: np.ndarray, *, axis: AxisInt | None = None, **kwargs):
        if (
            axis == 1
            and values.ndim == 2
            and values.flags["C_CONTIGUOUS"]
            # only takes this path for wide arrays (long dataframes), for threshold see
            # https://github.com/pandas-dev/pandas/pull/43311#issuecomment-974891737
            and (values.shape[1] / 1000) > values.shape[0]
            and values.dtype != object
            and values.dtype != bool
        ):
            arrs = list(values)
            if kwargs.get("mask") is not None:
                mask = kwargs.pop("mask")
                results = [
                    func(arrs[i], mask=mask[i], **kwargs) for i in range(len(arrs))
                ]
            else:
                results = [func(x, **kwargs) for x in arrs]
            return np.array(results)

        return func(values, axis=axis, **kwargs)

    return cast(F, newfunc)


def nanany(
    values: np.ndarray,
    *,
    axis: AxisInt | None = None,
    skipna: bool = True,
    mask: npt.NDArray[np.bool_] | None = None,
) -> bool:
    """
    Check if any elements along an axis evaluate to True.

    Parameters
    ----------
    values : ndarray
    axis : int, optional
    skipna : bool, default True
    mask : ndarray[bool], optional
        nan-mask if known

    Returns
    -------
    result : bool

    Examples
    --------
    >>> from pandas.core import nanops
    >>> s = pd.Series([1, 2])
    >>> nanops.nanany(s.values)
    True

    >>> from pandas.core import nanops
    >>> s = pd.Series([np.nan])
    >>> nanops.nanany(s.values)
    False
    """
    if values.dtype.kind in "iub" and mask is None:
        # GH#26032 fastpath
        # error: Incompatible return value type (got "Union[bool_, ndarray]",
        # expected "bool")
        return values.any(axis)  # type: ignore[return-value]

    if values.dtype.kind == "M":
        # GH#34479
        warnings.warn(
            "'any' with datetime64 dtypes is deprecated and will raise in a "
            "future version. Use (obj != pd.Timestamp(0)).any() instead.",
            FutureWarning,
            stacklevel=find_stack_level(),
        )

    values, _ = _get_values(values, skipna, fill_value=False, mask=mask)

    # For object type, any won't necessarily return
    # boolean values (numpy/numpy#4352)
    if values.dtype == object:
        values = values.astype(bool)

    # error: Incompatible return value type (got "Union[bool_, ndarray]", expected
    # "bool")
    return values.any(axis)  # type: ignore[return-value]


def nanall(
    values: np.ndarray,
    *,
    axis: AxisInt | None = None,
    skipna: bool = True,
    mask: npt.NDArray[np.bool_] | None = None,
) -> bool:
    """
    Check if all elements along an axis evaluate to True.

    Parameters
    ----------
    values : ndarray
    axis : int, optional
    skipna : bool, default True
    mask : ndarray[bool], optional
        nan-mask if known

    Returns
    -------
    result : bool

    Examples
    --------
    >>> from pandas.core import nanops
    >>> s = pd.Series([1, 2, np.nan])
    >>> nanops.nanall(s.values)
    True

    >>> from pandas.core import nanops
    >>> s = pd.Series([1, 0])
    >>> nanops.nanall(s.values)
    False
    """
    if values.dtype.kind in "iub" and mask is None:
        # GH#26032 fastpath
        # error: Incompatible return value type (got "Union[bool_, ndarray]",
        # expected "bool")
        return values.all(axis)  # type: ignore[return-value]

    if values.dtype.kind == "M":
        # GH#34479
        warnings.warn(
            "'all' with datetime64 dtypes is deprecated and will raise in a "
            "future version. Use (obj != pd.Timestamp(0)).all() instead.",
            FutureWarning,
            stacklevel=find_stack_level(),
        )

    values, _ = _get_values(values, skipna, fill_value=True, mask=mask)

    # For object type, all won't necessarily return
    # boolean values (numpy/numpy#4352)
    if values.dtype == object:
        values = values.astype(bool)

    # error: Incompatible return value type (got "Union[bool_, ndarray]", expected
    # "bool")
    return values.all(axis)  # type: ignore[return-value]


@disallow("M8")
@_datetimelike_compat
@maybe_operate_rowwise
def nansum(
    values: np.ndarray,
    *,
    axis: AxisInt | None = None,
    skipna: bool = True,
    min_count: int = 0,
    mask: npt.NDArray[np.bool_] | None = None,
) -> float:
    """
    Sum the elements along an axis ignoring NaNs

    Parameters
    ----------
    values : ndarray[dtype]
    axis : int, optional
    skipna : bool, default True
    min_count: int, default 0
    mask : ndarray[bool], optional
        nan-mask if known

    Returns
    -------
    result : dtype

    Examples
    --------
    >>> from pandas.core import nanops
    >>> s = pd.Series([1, 2, np.nan])
    >>> nanops.nansum(s.values)
    3.0
    """
    dtype = values.dtype
    values, mask = _get_values(values, skipna, fill_value=0, mask=mask)
    dtype_sum = _get_dtype_max(dtype)
    if dtype.kind == "f":
        dtype_sum = dtype
    elif dtype.kind == "m":
        dtype_sum = np.dtype(np.float64)

    the_sum = values.sum(axis, dtype=dtype_sum)
    the_sum = _maybe_null_out(the_sum, axis, mask, values.shape, min_count=min_count)

    return the_sum


def _mask_datetimelike_result(
    result: np.ndarray | np.datetime64 | np.timedelta64,
    axis: AxisInt | None,
    mask: npt.NDArray[np.bool_],
    orig_values: np.ndarray,
) -> np.ndarray | np.datetime64 | np.timedelta64 | NaTType:
    if isinstance(result, np.ndarray):
        # we need to apply the mask
        result = result.astype("i8").view(orig_values.dtype)
        axis_mask = mask.any(axis=axis)
        # error: Unsupported target for indexed assignment ("Union[ndarray[Any, Any],
        # datetime64, timedelta64]")
        result[axis_mask] = iNaT  # type: ignore[index]
    else:
        if mask.any():
            return np.int64(iNaT).view(orig_values.dtype)
    return result


@bottleneck_switch()
@_datetimelike_compat
def nanmean(
    values: np.ndarray,
    *,
    axis: AxisInt | None = None,
    skipna: bool = True,
    mask: npt.NDArray[np.bool_] | None = None,
) -> float:
    """
    Compute the mean of the element along an axis ignoring NaNs

    Parameters
    ----------
    values : ndarray
    axis : int, optional
    skipna : bool, default True
    mask : ndarray[bool], optional
        nan-mask if known

    Returns
    -------
    float
        Unless input is a float array, in which case use the same
        precision as the input array.

    Examples
    --------
    >>> from pandas.core import nanops
    >>> s = pd.Series([1, 2, np.nan])
    >>> nanops.nanmean(s.values)
    1.5
    """
    dtype = values.dtype
    values, mask = _get_values(values, skipna, fill_value=0, mask=mask)
    dtype_sum = _get_dtype_max(dtype)
    dtype_count = np.dtype(np.float64)

    # not using needs_i8_conversion because that includes period
    if dtype.kind in "mM":
        dtype_sum = np.dtype(np.float64)
    elif dtype.kind in "iu":
        dtype_sum = np.dtype(np.float64)
    elif dtype.kind == "f":
        dtype_sum = dtype
        dtype_count = dtype

    count = _get_counts(values.shape, mask, axis, dtype=dtype_count)
    the_sum = values.sum(axis, dtype=dtype_sum)
    the_sum = _ensure_numeric(the_sum)

    if axis is not None and getattr(the_sum, "ndim", False):
        count = cast(np.ndarray, count)
        with np.errstate(all="ignore"):
            # suppress division by zero warnings
            the_mean = the_sum / count
        ct_mask = count == 0
        if ct_mask.any():
            the_mean[ct_mask] = np.nan
    else:
        the_mean = the_sum / count if count > 0 else np.nan

    return the_mean


@bottleneck_switch()
def nanmedian(values, *, axis: AxisInt | None = None, skipna: bool = True, mask=None):
    """
    Parameters
    ----------
    values : ndarray
    axis : int, optional
    skipna : bool, default True
    mask : ndarray[bool], optional
        nan-mask if known

    Returns
    -------
    result : float
        Unless input is a float array, in which case use the same
        precision as the input array.

    Examples
    --------
    >>> from pandas.core import nanops
    >>> s = pd.Series([1, np.nan, 2, 2])
    >>> nanops.nanmedian(s.values)
    2.0
    """
    # for floats without mask, the data already uses NaN as missing value
    # indicator, and `mask` will be calculated from that below -> in those
    # cases we never need to set NaN to the masked values
    using_nan_sentinel = values.dtype.kind == "f" and mask is None

    def get_median(x, _mask=None):
        if _mask is None:
            _mask = notna(x)
        else:
            _mask = ~_mask
        if not skipna and not _mask.all():
            return np.nan
        with warnings.catch_warnings():
            # Suppress RuntimeWarning about All-NaN slice
            warnings.filterwarnings(
                "ignore", "All-NaN slice encountered", RuntimeWarning
            )
            res = np.nanmedian(x[_mask])
        return res

    dtype = values.dtype
    values, mask = _get_values(values, skipna, mask=mask, fill_value=None)
    if values.dtype.kind != "f":
        if values.dtype == object:
            # GH#34671 avoid casting strings to numeric
            inferred = lib.infer_dtype(values)
            if inferred in ["string", "mixed"]:
                raise TypeError(f"Cannot convert {values} to numeric")
        try:
            values = values.astype("f8")
        except ValueError as err:
            # e.g. "could not convert string to float: 'a'"
            raise TypeError(str(err)) from err
    if not using_nan_sentinel and mask is not None:
        if not values.flags.writeable:
            values = values.copy()
        values[mask] = np.nan

    notempty = values.size

    # an array from a frame
    if values.ndim > 1 and axis is not None:
        # there's a non-empty array to apply over otherwise numpy raises
        if notempty:
            if not skipna:
                res = np.apply_along_axis(get_median, axis, values)

            else:
                # fastpath for the skipna case
                with warnings.catch_warnings():
                    # Suppress RuntimeWarning about All-NaN slice
                    warnings.filterwarnings(
                        "ignore", "All-NaN slice encountered", RuntimeWarning
                    )
                    if (values.shape[1] == 1 and axis == 0) or (
                        values.shape[0] == 1 and axis == 1
                    ):
                        # GH52788: fastpath when squeezable, nanmedian for 2D array slow
                        res = np.nanmedian(np.squeeze(values), keepdims=True)
                    else:
                        res = np.nanmedian(values, axis=axis)

        else:
            # must return the correct shape, but median is not defined for the
            # empty set so return nans of shape "everything but the passed axis"
            # since "axis" is where the reduction would occur if we had a nonempty
            # array
            res = _get_empty_reduction_result(values.shape, axis)

    else:
        # otherwise return a scalar value
        res = get_median(values, mask) if notempty else np.nan
    return _wrap_results(res, dtype)


def _get_empty_reduction_result(
    shape: Shape,
    axis: AxisInt,
) -> np.ndarray:
    """
    The result from a reduction on an empty ndarray.

    Parameters
    ----------
    shape : Tuple[int, ...]
    axis : int

    Returns
    -------
    np.ndarray
    """
    shp = np.array(shape)
    dims = np.arange(len(shape))
    ret = np.empty(shp[dims != axis], dtype=np.float64)
    ret.fill(np.nan)
    return ret


def _get_counts_nanvar(
    values_shape: Shape,
    mask: npt.NDArray[np.bool_] | None,
    axis: AxisInt | None,
    ddof: int,
    dtype: np.dtype = np.dtype(np.float64),
) -> tuple[float | np.ndarray, float | np.ndarray]:
    """
    Get the count of non-null values along an axis, accounting
    for degrees of freedom.

    Parameters
    ----------
    values_shape : Tuple[int, ...]
        shape tuple from values ndarray, used if mask is None
    mask : Optional[ndarray[bool]]
        locations in values that should be considered missing
    axis : Optional[int]
        axis to count along
    ddof : int
        degrees of freedom
    dtype : type, optional
        type to use for count

    Returns
    -------
    count : int, np.nan or np.ndarray
    d : int, np.nan or np.ndarray
    """
    count = _get_counts(values_shape, mask, axis, dtype=dtype)
    d = count - dtype.type(ddof)

    # always return NaN, never inf
    if is_float(count):
        if count <= ddof:
            # error: Incompatible types in assignment (expression has type
            # "float", variable has type "Union[floating[Any], ndarray[Any,
            # dtype[floating[Any]]]]")
            count = np.nan  # type: ignore[assignment]
            d = np.nan
    else:
        # count is not narrowed by is_float check
        count = cast(np.ndarray, count)
        mask = count <= ddof
        if mask.any():
            np.putmask(d, mask, np.nan)
            np.putmask(count, mask, np.nan)
    return count, d


@bottleneck_switch(ddof=1)
def nanstd(
    values,
    *,
    axis: AxisInt | None = None,
    skipna: bool = True,
    ddof: int = 1,
    mask=None,
):
    """
    Compute the standard deviation along given axis while ignoring NaNs

    Parameters
    ----------
    values : ndarray
    axis : int, optional
    skipna : bool, default True
    ddof : int, default 1
        Delta Degrees of Freedom. The divisor used in calculations is N - ddof,
        where N represents the number of elements.
    mask : ndarray[bool], optional
        nan-mask if known

    Returns
    -------
    result : float
        Unless input is a float array, in which case use the same
        precision as the input array.

    Examples
    --------
    >>> from pandas.core import nanops
    >>> s = pd.Series([1, np.nan, 2, 3])
    >>> nanops.nanstd(s.values)
    1.0
    """
    if values.dtype == "M8[ns]":
        values = values.view("m8[ns]")

    orig_dtype = values.dtype
    values, mask = _get_values(values, skipna, mask=mask)

    result = np.sqrt(nanvar(values, axis=axis, skipna=skipna, ddof=ddof, mask=mask))
    return _wrap_results(result, orig_dtype)


@disallow("M8", "m8")
@bottleneck_switch(ddof=1)
def nanvar(
    values: np.ndarray,
    *,
    axis: AxisInt | None = None,
    skipna: bool = True,
    ddof: int = 1,
    mask=None,
):
    """
    Compute the variance along given axis while ignoring NaNs

    Parameters
    ----------
    values : ndarray
    axis : int, optional
    skipna : bool, default True
    ddof : int, default 1
        Delta Degrees of Freedom. The divisor used in calculations is N - ddof,
        where N represents the number of elements.
    mask : ndarray[bool], optional
        nan-mask if known

    Returns
    -------
    result : float
        Unless input is a float array, in which case use the same
        precision as the input array.

    Examples
    --------
    >>> from pandas.core import nanops
    >>> s = pd.Series([1, np.nan, 2, 3])
    >>> nanops.nanvar(s.values)
    1.0
    """
    dtype = values.dtype
    mask = _maybe_get_mask(values, skipna, mask)
    if dtype.kind in "iu":
        values = values.astype("f8")
        if mask is not None:
            values[mask] = np.nan

    if values.dtype.kind == "f":
        count, d = _get_counts_nanvar(values.shape, mask, axis, ddof, values.dtype)
    else:
        count, d = _get_counts_nanvar(values.shape, mask, axis, ddof)

    if skipna and mask is not None:
        values = values.copy()
        np.putmask(values, mask, 0)

    # xref GH10242
    # Compute variance via two-pass algorithm, which is stable against
    # cancellation errors and relatively accurate for small numbers of
    # observations.
    #
    # See https://en.wikipedia.org/wiki/Algorithms_for_calculating_variance
    avg = _ensure_numeric(values.sum(axis=axis, dtype=np.float64)) / count
    if axis is not None:
        avg = np.expand_dims(avg, axis)
    sqr = _ensure_numeric((avg - values) ** 2)
    if mask is not None:
        np.putmask(sqr, mask, 0)
    result = sqr.sum(axis=axis, dtype=np.float64) / d

    # Return variance as np.float64 (the datatype used in the accumulator),
    # unless we were dealing with a float array, in which case use the same
    # precision as the original values array.
    if dtype.kind == "f":
        result = result.astype(dtype, copy=False)
    return result


@disallow("M8", "m8")
def nansem(
    values: np.ndarray,
    *,
    axis: AxisInt | None = None,
    skipna: bool = True,
    ddof: int = 1,
    mask: npt.NDArray[np.bool_] | None = None,
) -> float:
    """
    Compute the standard error in the mean along given axis while ignoring NaNs

    Parameters
    ----------
    values : ndarray
    axis : int, optional
    skipna : bool, default True
    ddof : int, default 1
        Delta Degrees of Freedom. The divisor used in calculations is N - ddof,
        where N represents the number of elements.
    mask : ndarray[bool], optional
        nan-mask if known

    Returns
    -------
    result : float64
        Unless input is a float array, in which case use the same
        precision as the input array.

    Examples
    --------
    >>> from pandas.core import nanops
    >>> s = pd.Series([1, np.nan, 2, 3])
    >>> nanops.nansem(s.values)
     0.5773502691896258
    """
    # This checks if non-numeric-like data is passed with numeric_only=False
    # and raises a TypeError otherwise
    nanvar(values, axis=axis, skipna=skipna, ddof=ddof, mask=mask)

    mask = _maybe_get_mask(values, skipna, mask)
    if values.dtype.kind != "f":
        values = values.astype("f8")

    if not skipna and mask is not None and mask.any():
        return np.nan

    count, _ = _get_counts_nanvar(values.shape, mask, axis, ddof, values.dtype)
    var = nanvar(values, axis=axis, skipna=skipna, ddof=ddof, mask=mask)

    return np.sqrt(var) / np.sqrt(count)


def _nanminmax(meth, fill_value_typ):
    @bottleneck_switch(name=f"nan{meth}")
    @_datetimelike_compat
    def reduction(
        values: np.ndarray,
        *,
        axis: AxisInt | None = None,
        skipna: bool = True,
        mask: npt.NDArray[np.bool_] | None = None,
    ):
        if values.size == 0:
            return _na_for_min_count(values, axis)

        values, mask = _get_values(
            values, skipna, fill_value_typ=fill_value_typ, mask=mask
        )
        result = getattr(values, meth)(axis)
        result = _maybe_null_out(result, axis, mask, values.shape)
        return result

    return reduction


nanmin = _nanminmax("min", fill_value_typ="+inf")
nanmax = _nanminmax("max", fill_value_typ="-inf")


def nanargmax(
    values: np.ndarray,
    *,
    axis: AxisInt | None = None,
    skipna: bool = True,
    mask: npt.NDArray[np.bool_] | None = None,
) -> int | np.ndarray:
    """
    Parameters
    ----------
    values : ndarray
    axis : int, optional
    skipna : bool, default True
    mask : ndarray[bool], optional
        nan-mask if known

    Returns
    -------
    result : int or ndarray[int]
        The index/indices  of max value in specified axis or -1 in the NA case

    Examples
    --------
    >>> from pandas.core import nanops
    >>> arr = np.array([1, 2, 3, np.nan, 4])
    >>> nanops.nanargmax(arr)
    4

    >>> arr = np.array(range(12), dtype=np.float64).reshape(4, 3)
    >>> arr[2:, 2] = np.nan
    >>> arr
    array([[ 0.,  1.,  2.],
           [ 3.,  4.,  5.],
           [ 6.,  7., nan],
           [ 9., 10., nan]])
    >>> nanops.nanargmax(arr, axis=1)
    array([2, 2, 1, 1])
    """
    values, mask = _get_values(values, True, fill_value_typ="-inf", mask=mask)
    result = values.argmax(axis)
    # error: Argument 1 to "_maybe_arg_null_out" has incompatible type "Any |
    # signedinteger[Any]"; expected "ndarray[Any, Any]"
    result = _maybe_arg_null_out(result, axis, mask, skipna)  # type: ignore[arg-type]
    return result


def nanargmin(
    values: np.ndarray,
    *,
    axis: AxisInt | None = None,
    skipna: bool = True,
    mask: npt.NDArray[np.bool_] | None = None,
) -> int | np.ndarray:
    """
    Parameters
    ----------
    values : ndarray
    axis : int, optional
    skipna : bool, default True
    mask : ndarray[bool], optional
        nan-mask if known

    Returns
    -------
    result : int or ndarray[int]
        The index/indices of min value in specified axis or -1 in the NA case

    Examples
    --------
    >>> from pandas.core import nanops
    >>> arr = np.array([1, 2, 3, np.nan, 4])
    >>> nanops.nanargmin(arr)
    0

    >>> arr = np.array(range(12), dtype=np.float64).reshape(4, 3)
    >>> arr[2:, 0] = np.nan
    >>> arr
    array([[ 0.,  1.,  2.],
           [ 3.,  4.,  5.],
           [nan,  7.,  8.],
           [nan, 10., 11.]])
    >>> nanops.nanargmin(arr, axis=1)
    array([0, 0, 1, 1])
    """
    values, mask = _get_values(values, True, fill_value_typ="+inf", mask=mask)
    result = values.argmin(axis)
    # error: Argument 1 to "_maybe_arg_null_out" has incompatible type "Any |
    # signedinteger[Any]"; expected "ndarray[Any, Any]"
    result = _maybe_arg_null_out(result, axis, mask, skipna)  # type: ignore[arg-type]
    return result


@disallow("M8", "m8")
@maybe_operate_rowwise
def nanskew(
    values: np.ndarray,
    *,
    axis: AxisInt | None = None,
    skipna: bool = True,
    mask: npt.NDArray[np.bool_] | None = None,
) -> float:
    """
    Compute the sample skewness.

    The statistic computed here is the adjusted Fisher-Pearson standardized
    moment coefficient G1. The algorithm computes this coefficient directly
    from the second and third central moment.

    Parameters
    ----------
    values : ndarray
    axis : int, optional
    skipna : bool, default True
    mask : ndarray[bool], optional
        nan-mask if known

    Returns
    -------
    result : float64
        Unless input is a float array, in which case use the same
        precision as the input array.

    Examples
    --------
    >>> from pandas.core import nanops
    >>> s = pd.Series([1, np.nan, 1, 2])
    >>> nanops.nanskew(s.values)
    1.7320508075688787
    """
    mask = _maybe_get_mask(values, skipna, mask)
    if values.dtype.kind != "f":
        values = values.astype("f8")
        count = _get_counts(values.shape, mask, axis)
    else:
        count = _get_counts(values.shape, mask, axis, dtype=values.dtype)

    if skipna and mask is not None:
        values = values.copy()
        np.putmask(values, mask, 0)
    elif not skipna and mask is not None and mask.any():
        return np.nan

    with np.errstate(invalid="ignore", divide="ignore"):
        mean = values.sum(axis, dtype=np.float64) / count
    if axis is not None:
        mean = np.expand_dims(mean, axis)

    adjusted = values - mean
    if skipna and mask is not None:
        np.putmask(adjusted, mask, 0)
    adjusted2 = adjusted**2
    adjusted3 = adjusted2 * adjusted
    m2 = adjusted2.sum(axis, dtype=np.float64)
    m3 = adjusted3.sum(axis, dtype=np.float64)

    # floating point error
    #
    # #18044 in _libs/windows.pyx calc_skew follow this behavior
    # to fix the fperr to treat m2 <1e-14 as zero
    m2 = _zero_out_fperr(m2)
    m3 = _zero_out_fperr(m3)

    with np.errstate(invalid="ignore", divide="ignore"):
        result = (count * (count - 1) ** 0.5 / (count - 2)) * (m3 / m2**1.5)

    dtype = values.dtype
    if dtype.kind == "f":
        result = result.astype(dtype, copy=False)

    if isinstance(result, np.ndarray):
        result = np.where(m2 == 0, 0, result)
        result[count < 3] = np.nan
    else:
        result = dtype.type(0) if m2 == 0 else result
        if count < 3:
            return np.nan

    return result


@disallow("M8", "m8")
@maybe_operate_rowwise
def nankurt(
    values: np.ndarray,
    *,
    axis: AxisInt | None = None,
    skipna: bool = True,
    mask: npt.NDArray[np.bool_] | None = None,
) -> float:
    """
    Compute the sample excess kurtosis

    The statistic computed here is the adjusted Fisher-Pearson standardized
    moment coefficient G2, computed directly from the second and fourth
    central moment.

    Parameters
    ----------
    values : ndarray
    axis : int, optional
    skipna : bool, default True
    mask : ndarray[bool], optional
        nan-mask if known

    Returns
    -------
    result : float64
        Unless input is a float array, in which case use the same
        precision as the input array.

    Examples
    --------
    >>> from pandas.core import nanops
    >>> s = pd.Series([1, np.nan, 1, 3, 2])
    >>> nanops.nankurt(s.values)
    -1.2892561983471076
    """
    mask = _maybe_get_mask(values, skipna, mask)
    if values.dtype.kind != "f":
        values = values.astype("f8")
        count = _get_counts(values.shape, mask, axis)
    else:
        count = _get_counts(values.shape, mask, axis, dtype=values.dtype)

    if skipna and mask is not None:
        values = values.copy()
        np.putmask(values, mask, 0)
    elif not skipna and mask is not None and mask.any():
        return np.nan

    with np.errstate(invalid="ignore", divide="ignore"):
        mean = values.sum(axis, dtype=np.float64) / count
    if axis is not None:
        mean = np.expand_dims(mean, axis)

    adjusted = values - mean
    if skipna and mask is not None:
        np.putmask(adjusted, mask, 0)
    adjusted2 = adjusted**2
    adjusted4 = adjusted2**2
    m2 = adjusted2.sum(axis, dtype=np.float64)
    m4 = adjusted4.sum(axis, dtype=np.float64)

    with np.errstate(invalid="ignore", divide="ignore"):
        adj = 3 * (count - 1) ** 2 / ((count - 2) * (count - 3))
        numerator = count * (count + 1) * (count - 1) * m4
        denominator = (count - 2) * (count - 3) * m2**2

    # floating point error
    #
    # #18044 in _libs/windows.pyx calc_kurt follow this behavior
    # to fix the fperr to treat denom <1e-14 as zero
    numerator = _zero_out_fperr(numerator)
    denominator = _zero_out_fperr(denominator)

    if not isinstance(denominator, np.ndarray):
        # if ``denom`` is a scalar, check these corner cases first before
        # doing division
        if count < 4:
            return np.nan
        if denominator == 0:
            return values.dtype.type(0)

    with np.errstate(invalid="ignore", divide="ignore"):
        result = numerator / denominator - adj

    dtype = values.dtype
    if dtype.kind == "f":
        result = result.astype(dtype, copy=False)

    if isinstance(result, np.ndarray):
        result = np.where(denominator == 0, 0, result)
        result[count < 4] = np.nan

    return result


@disallow("M8", "m8")
@maybe_operate_rowwise
def nanprod(
    values: np.ndarray,
    *,
    axis: AxisInt | None = None,
    skipna: bool = True,
    min_count: int = 0,
    mask: npt.NDArray[np.bool_] | None = None,
) -> float:
    """
    Parameters
    ----------
    values : ndarray[dtype]
    axis : int, optional
    skipna : bool, default True
    min_count: int, default 0
    mask : ndarray[bool], optional
        nan-mask if known

    Returns
    -------
    Dtype
        The product of all elements on a given axis. ( NaNs are treated as 1)

    Examples
    --------
    >>> from pandas.core import nanops
    >>> s = pd.Series([1, 2, 3, np.nan])
    >>> nanops.nanprod(s.values)
    6.0
    """
    mask = _maybe_get_mask(values, skipna, mask)

    if skipna and mask is not None:
        values = values.copy()
        values[mask] = 1
    result = values.prod(axis)
    # error: Incompatible return value type (got "Union[ndarray, float]", expected
    # "float")
    return _maybe_null_out(  # type: ignore[return-value]
        result, axis, mask, values.shape, min_count=min_count
    )


def _maybe_arg_null_out(
    result: np.ndarray,
    axis: AxisInt | None,
    mask: npt.NDArray[np.bool_] | None,
    skipna: bool,
) -> np.ndarray | int:
    # helper function for nanargmin/nanargmax
    if mask is None:
        return result

    if axis is None or not getattr(result, "ndim", False):
        if skipna:
            if mask.all():
                return -1
        else:
            if mask.any():
                return -1
    else:
        if skipna:
            na_mask = mask.all(axis)
        else:
            na_mask = mask.any(axis)
        if na_mask.any():
            result[na_mask] = -1
    return result


def _get_counts(
    values_shape: Shape,
    mask: npt.NDArray[np.bool_] | None,
    axis: AxisInt | None,
    dtype: np.dtype[np.floating] = np.dtype(np.float64),
) -> np.floating | npt.NDArray[np.floating]:
    """
    Get the count of non-null values along an axis

    Parameters
    ----------
    values_shape : tuple of int
        shape tuple from values ndarray, used if mask is None
    mask : Optional[ndarray[bool]]
        locations in values that should be considered missing
    axis : Optional[int]
        axis to count along
    dtype : type, optional
        type to use for count

    Returns
    -------
    count : scalar or array
    """
    if axis is None:
        if mask is not None:
            n = mask.size - mask.sum()
        else:
            n = np.prod(values_shape)
        return dtype.type(n)

    if mask is not None:
        count = mask.shape[axis] - mask.sum(axis)
    else:
        count = values_shape[axis]

    if is_integer(count):
        return dtype.type(count)
    return count.astype(dtype, copy=False)


def _maybe_null_out(
    result: np.ndarray | float | NaTType,
    axis: AxisInt | None,
    mask: npt.NDArray[np.bool_] | None,
    shape: tuple[int, ...],
    min_count: int = 1,
) -> np.ndarray | float | NaTType:
    """
    Returns
    -------
    Dtype
        The product of all elements on a given axis. ( NaNs are treated as 1)
    """
    if mask is None and min_count == 0:
        # nothing to check; short-circuit
        return result

    if axis is not None and isinstance(result, np.ndarray):
        if mask is not None:
            null_mask = (mask.shape[axis] - mask.sum(axis) - min_count) < 0
        else:
            # we have no nulls, kept mask=None in _maybe_get_mask
            below_count = shape[axis] - min_count < 0
            new_shape = shape[:axis] + shape[axis + 1 :]
            null_mask = np.broadcast_to(below_count, new_shape)

        if np.any(null_mask):
            if is_numeric_dtype(result):
                if np.iscomplexobj(result):
                    result = result.astype("c16")
                elif not is_float_dtype(result):
                    result = result.astype("f8", copy=False)
                result[null_mask] = np.nan
            else:
                # GH12941, use None to auto cast null
                result[null_mask] = None
    elif result is not NaT:
        if check_below_min_count(shape, mask, min_count):
            result_dtype = getattr(result, "dtype", None)
            if is_float_dtype(result_dtype):
                # error: Item "None" of "Optional[Any]" has no attribute "type"
                result = result_dtype.type("nan")  # type: ignore[union-attr]
            else:
                result = np.nan

    return result


def check_below_min_count(
    shape: tuple[int, ...], mask: npt.NDArray[np.bool_] | None, min_count: int
) -> bool:
    """
    Check for the `min_count` keyword. Returns True if below `min_count` (when
    missing value should be returned from the reduction).

    Parameters
    ----------
    shape : tuple
        The shape of the values (`values.shape`).
    mask : ndarray[bool] or None
        Boolean numpy array (typically of same shape as `shape`) or None.
    min_count : int
        Keyword passed through from sum/prod call.

    Returns
    -------
    bool
    """
    if min_count > 0:
        if mask is None:
            # no missing values, only check size
            non_nulls = np.prod(shape)
        else:
            non_nulls = mask.size - mask.sum()
        if non_nulls < min_count:
            return True
    return False


def _zero_out_fperr(arg):
    # #18044 reference this behavior to fix rolling skew/kurt issue
    if isinstance(arg, np.ndarray):
        return np.where(np.abs(arg) < 1e-14, 0, arg)
    else:
        return arg.dtype.type(0) if np.abs(arg) < 1e-14 else arg


@disallow("M8", "m8")
def nancorr(
    a: np.ndarray,
    b: np.ndarray,
    *,
    method: CorrelationMethod = "pearson",
    min_periods: int | None = None,
) -> float:
    """
    a, b: ndarrays
    """
    if len(a) != len(b):
        raise AssertionError("Operands to nancorr must have same size")

    if min_periods is None:
        min_periods = 1

    valid = notna(a) & notna(b)
    if not valid.all():
        a = a[valid]
        b = b[valid]

    if len(a) < min_periods:
        return np.nan

    a = _ensure_numeric(a)
    b = _ensure_numeric(b)

    f = get_corr_func(method)
    return f(a, b)


def get_corr_func(
    method: CorrelationMethod,
) -> Callable[[np.ndarray, np.ndarray], float]:
    if method == "kendall":
        from scipy.stats import kendalltau

        def func(a, b):
            return kendalltau(a, b)[0]

        return func
    elif method == "spearman":
        from scipy.stats import spearmanr

        def func(a, b):
            return spearmanr(a, b)[0]

        return func
    elif method == "pearson":

        def func(a, b):
            return np.corrcoef(a, b)[0, 1]

        return func
    elif callable(method):
        return method

    raise ValueError(
        f"Unknown method '{method}', expected one of "
        "'kendall', 'spearman', 'pearson', or callable"
    )


@disallow("M8", "m8")
def nancov(
    a: np.ndarray,
    b: np.ndarray,
    *,
    min_periods: int | None = None,
    ddof: int | None = 1,
) -> float:
    if len(a) != len(b):
        raise AssertionError("Operands to nancov must have same size")

    if min_periods is None:
        min_periods = 1

    valid = notna(a) & notna(b)
    if not valid.all():
        a = a[valid]
        b = b[valid]

    if len(a) < min_periods:
        return np.nan

    a = _ensure_numeric(a)
    b = _ensure_numeric(b)

    return np.cov(a, b, ddof=ddof)[0, 1]


def _ensure_numeric(x):
    if isinstance(x, np.ndarray):
        if x.dtype.kind in "biu":
            x = x.astype(np.float64)
        elif x.dtype == object:
            inferred = lib.infer_dtype(x)
            if inferred in ["string", "mixed"]:
                # GH#44008, GH#36703 avoid casting e.g. strings to numeric
                raise TypeError(f"Could not convert {x} to numeric")
            try:
                x = x.astype(np.complex128)
            except (TypeError, ValueError):
                try:
                    x = x.astype(np.float64)
                except ValueError as err:
                    # GH#29941 we get here with object arrays containing strs
                    raise TypeError(f"Could not convert {x} to numeric") from err
            else:
                if not np.any(np.imag(x)):
                    x = x.real
    elif not (is_float(x) or is_integer(x) or is_complex(x)):
        if isinstance(x, str):
            # GH#44008, GH#36703 avoid casting e.g. strings to numeric
            raise TypeError(f"Could not convert string '{x}' to numeric")
        try:
            x = float(x)
        except (TypeError, ValueError):
            # e.g. "1+1j" or "foo"
            try:
                x = complex(x)
            except ValueError as err:
                # e.g. "foo"
                raise TypeError(f"Could not convert {x} to numeric") from err
    return x


def na_accum_func(values: ArrayLike, accum_func, *, skipna: bool) -> ArrayLike:
    """
    Cumulative function with skipna support.

    Parameters
    ----------
    values : np.ndarray or ExtensionArray
    accum_func : {np.cumprod, np.maximum.accumulate, np.cumsum, np.minimum.accumulate}
    skipna : bool

    Returns
    -------
    np.ndarray or ExtensionArray
    """
    mask_a, mask_b = {
        np.cumprod: (1.0, np.nan),
        np.maximum.accumulate: (-np.inf, np.nan),
        np.cumsum: (0.0, np.nan),
        np.minimum.accumulate: (np.inf, np.nan),
    }[accum_func]

    # This should go through ea interface
    assert values.dtype.kind not in "mM"

    # We will be applying this function to block values
    if skipna and not issubclass(values.dtype.type, (np.integer, np.bool_)):
        vals = values.copy()
        mask = isna(vals)
        vals[mask] = mask_a
        result = accum_func(vals, axis=0)
        result[mask] = mask_b
    else:
        result = accum_func(values, axis=0)

    return result
```
