## Supplementary software v0.2.1 for "Virtual control arms for paediatric myopia trials: external validation of axial-elongation models": __init__.py

```
"""
Arithmetic operations for PandasObjects

This is not a public API.
"""
from __future__ import annotations

from pandas.core.ops.array_ops import (
    arithmetic_op,
    comp_method_OBJECT_ARRAY,
    comparison_op,
    fill_binop,
    get_array_op,
    logical_op,
    maybe_prepare_scalar_for_op,
)
from pandas.core.ops.common import (
    get_op_result_name,
    unpack_zerodim_and_defer,
)
from pandas.core.ops.docstrings import make_flex_doc
from pandas.core.ops.invalid import invalid_comparison
from pandas.core.ops.mask_ops import (
    kleene_and,
    kleene_or,
    kleene_xor,
)
from pandas.core.roperator import (
    radd,
    rand_,
    rdiv,
    rdivmod,
    rfloordiv,
    rmod,
    rmul,
    ror_,
    rpow,
    rsub,
    rtruediv,
    rxor,
)

# -----------------------------------------------------------------------------
# constants
ARITHMETIC_BINOPS: set[str] = {
    "add",
    "sub",
    "mul",
    "pow",
    "mod",
    "floordiv",
    "truediv",
    "divmod",
    "radd",
    "rsub",
    "rmul",
    "rpow",
    "rmod",
    "rfloordiv",
    "rtruediv",
    "rdivmod",
}


__all__ = [
    "ARITHMETIC_BINOPS",
    "arithmetic_op",
    "comparison_op",
    "comp_method_OBJECT_ARRAY",
    "invalid_comparison",
    "fill_binop",
    "kleene_and",
    "kleene_or",
    "kleene_xor",
    "logical_op",
    "make_flex_doc",
    "radd",
    "rand_",
    "rdiv",
    "rdivmod",
    "rfloordiv",
    "rmod",
    "rmul",
    "ror_",
    "rpow",
    "rsub",
    "rtruediv",
    "rxor",
    "unpack_zerodim_and_defer",
    "get_op_result_name",
    "maybe_prepare_scalar_for_op",
    "get_array_op",
]
```
