## Supplementary software v0.2.1 for "Virtual control arms for paediatric myopia trials: external validation of axial-elongation models": array_ops.py

```
"""
Functions for arithmetic and comparison operations on NumPy arrays and
ExtensionArrays.
"""
from __future__ import annotations

import datetime
from functools import partial
import operator
from typing import (
    TYPE_CHECKING,
    Any,
)
import warnings

import numpy as np

from pandas._libs import (
    NaT,
    Timedelta,
    Timestamp,
    lib,
    ops as libops,
)
from pandas._libs.tslibs import (
    BaseOffset,
    get_supported_dtype,
    is_supported_dtype,
    is_unitless,
)
from pandas.util._exceptions import find_stack_level

from pandas.core.dtypes.cast import (
    construct_1d_object_array_from_listlike,
    find_common_type,
)
from pandas.core.dtypes.common import (
    ensure_object,
    is_bool_dtype,
    is_list_like,
    is_numeric_v_string_like,
    is_object_dtype,
    is_scalar,
)
from pandas.core.dtypes.generic import (
    ABCExtensionArray,
    ABCIndex,
    ABCSeries,
)
from pandas.core.dtypes.missing import (
    isna,
    notna,
)

from pandas.core import roperator
from pandas.core.computation import expressions
from pandas.core.construction import ensure_wrapped_if_datetimelike
from pandas.core.ops import missing
from pandas.core.ops.dispatch import should_extension_dispatch
from pandas.core.ops.invalid import invalid_comparison

if TYPE_CHECKING:
    from pandas._typing import (
        ArrayLike,
        Shape,
    )

# -----------------------------------------------------------------------------
# Masking NA values and fallbacks for operations numpy does not support


def fill_binop(left, right, fill_value):
    """
    If a non-None fill_value is given, replace null entries in left and right
    with this value, but only in positions where _one_ of left/right is null,
    not both.

    Parameters
    ----------
    left : array-like
    right : array-like
    fill_value : object

    Returns
    -------
    left : array-like
    right : array-like

    Notes
    -----
    Makes copies if fill_value is not None and NAs are present.
    """
    if fill_value is not None:
        left_mask = isna(left)
        right_mask = isna(right)

        # one but not both
        mask = left_mask ^ right_mask

        if left_mask.any():
            # Avoid making a copy if we can
            left = left.copy()
            left[left_mask & mask] = fill_value

        if right_mask.any():
            # Avoid making a copy if we can
            right = right.copy()
            right[right_mask & mask] = fill_value

    return left, right


def comp_method_OBJECT_ARRAY(op, x, y):
    if isinstance(y, list):
        # e.g. test_tuple_categories
        y = construct_1d_object_array_from_listlike(y)

    if isinstance(y, (np.ndarray, ABCSeries, ABCIndex)):
        if not is_object_dtype(y.dtype):
            y = y.astype(np.object_)

        if isinstance(y, (ABCSeries, ABCIndex)):
            y = y._values

        if x.shape != y.shape:
            raise ValueError("Shapes must match", x.shape, y.shape)
        result = libops.vec_compare(x.ravel(), y.ravel(), op)
    else:
        result = libops.scalar_compare(x.ravel(), y, op)
    return result.reshape(x.shape)


def _masked_arith_op(x: np.ndarray, y, op):
    """
    If the given arithmetic operation fails, attempt it again on
    only the non-null elements of the input array(s).

    Parameters
    ----------
    x : np.ndarray
    y : np.ndarray, Series, Index
    op : binary operator
    """
    # For Series `x` is 1D so ravel() is a no-op; calling it anyway makes
    # the logic valid for both Series and DataFrame ops.
    xrav = x.ravel()

    if isinstance(y, np.ndarray):
        dtype = find_common_type([x.dtype, y.dtype])
        result = np.empty(x.size, dtype=dtype)

        if len(x) != len(y):
            raise ValueError(x.shape, y.shape)
        ymask = notna(y)

        # NB: ravel() is only safe since y is ndarray; for e.g. PeriodIndex
        #  we would get int64 dtype, see GH#19956
        yrav = y.ravel()
        mask = notna(xrav) & ymask.ravel()

        # See GH#5284, GH#5035, GH#19448 for historical reference
        if mask.any():
            result[mask] = op(xrav[mask], yrav[mask])

    else:
        if not is_scalar(y):
            raise TypeError(
                f"Cannot broadcast np.ndarray with operand of type { type(y) }"
            )

        # mask is only meaningful for x
        result = np.empty(x.size, dtype=x.dtype)
        mask = notna(xrav)

        # 1 ** np.nan is 1. So we have to unmask those.
        if op is pow:
            mask = np.where(x == 1, False, mask)
        elif op is roperator.rpow:
            mask = np.where(y == 1, False, mask)

        if mask.any():
            result[mask] = op(xrav[mask], y)

    np.putmask(result, ~mask, np.nan)
    result = result.reshape(x.shape)  # 2D compat
    return result


def _na_arithmetic_op(left: np.ndarray, right, op, is_cmp: bool = False):
    """
    Return the result of evaluating op on the passed in values.

    If native types are not compatible, try coercion to object dtype.

    Parameters
    ----------
    left : np.ndarray
    right : np.ndarray or scalar
        Excludes DataFrame, Series, Index, ExtensionArray.
    is_cmp : bool, default False
        If this a comparison operation.

    Returns
    -------
    array-like

    Raises
    ------
    TypeError : invalid operation
    """
    if isinstance(right, str):
        # can never use numexpr
        func = op
    else:
        func = partial(expressions.evaluate, op)

    try:
        result = func(left, right)
    except TypeError:
        if not is_cmp and (
            left.dtype == object or getattr(right, "dtype", None) == object
        ):
            # For object dtype, fallback to a masked operation (only operating
            #  on the non-missing values)
            # Don't do this for comparisons, as that will handle complex numbers
            #  incorrectly, see GH#32047
            result = _masked_arith_op(left, right, op)
        else:
            raise

    if is_cmp and (is_scalar(result) or result is NotImplemented):
        # numpy returned a scalar instead of operating element-wise
        # e.g. numeric array vs str
        # TODO: can remove this after dropping some future numpy version?
        return invalid_comparison(left, right, op)

    return missing.dispatch_fill_zeros(op, left, right, result)


def arithmetic_op(left: ArrayLike, right: Any, op):
    """
    Evaluate an arithmetic operation `+`, `-`, `*`, `/`, `//`, `%`, `**`, ...

    Note: the caller is responsible for ensuring that numpy warnings are
    suppressed (with np.errstate(all="ignore")) if needed.

    Parameters
    ----------
    left : np.ndarray or ExtensionArray
    right : object
        Cannot be a DataFrame or Index.  Series is *not* excluded.
    op : {operator.add, operator.sub, ...}
        Or one of the reversed variants from roperator.

    Returns
    -------
    ndarray or ExtensionArray
        Or a 2-tuple of these in the case of divmod or rdivmod.
    """
    # NB: We assume that extract_array and ensure_wrapped_if_datetimelike
    #  have already been called on `left` and `right`,
    #  and `maybe_prepare_scalar_for_op` has already been called on `right`
    # We need to special-case datetime64/timedelta64 dtypes (e.g. because numpy
    # casts integer dtypes to timedelta64 when operating with timedelta64 - GH#22390)

    if (
        should_extension_dispatch(left, right)
        or isinstance(right, (Timedelta, BaseOffset, Timestamp))
        or right is NaT
    ):
        # Timedelta/Timestamp and other custom scalars are included in the check
        # because numexpr will fail on it, see GH#31457
        res_values = op(left, right)
    else:
        # TODO we should handle EAs consistently and move this check before the if/else
        # (https://github.com/pandas-dev/pandas/issues/41165)
        # error: Argument 2 to "_bool_arith_check" has incompatible type
        # "Union[ExtensionArray, ndarray[Any, Any]]"; expected "ndarray[Any, Any]"
        _bool_arith_check(op, left, right)  # type: ignore[arg-type]

        # error: Argument 1 to "_na_arithmetic_op" has incompatible type
        # "Union[ExtensionArray, ndarray[Any, Any]]"; expected "ndarray[Any, Any]"
        res_values = _na_arithmetic_op(left, right, op)  # type: ignore[arg-type]

    return res_values


def comparison_op(left: ArrayLike, right: Any, op) -> ArrayLike:
    """
    Evaluate a comparison operation `=`, `!=`, `>=`, `>`, `<=`, or `<`.

    Note: the caller is responsible for ensuring that numpy warnings are
    suppressed (with np.errstate(all="ignore")) if needed.

    Parameters
    ----------
    left : np.ndarray or ExtensionArray
    right : object
        Cannot be a DataFrame, Series, or Index.
    op : {operator.eq, operator.ne, operator.gt, operator.ge, operator.lt, operator.le}

    Returns
    -------
    ndarray or ExtensionArray
    """
    # NB: We assume extract_array has already been called on left and right
    lvalues = ensure_wrapped_if_datetimelike(left)
    rvalues = ensure_wrapped_if_datetimelike(right)

    rvalues = lib.item_from_zerodim(rvalues)
    if isinstance(rvalues, list):
        # We don't catch tuple here bc we may be comparing e.g. MultiIndex
        #  to a tuple that represents a single entry, see test_compare_tuple_strs
        rvalues = np.asarray(rvalues)

    if isinstance(rvalues, (np.ndarray, ABCExtensionArray)):
        # TODO: make this treatment consistent across ops and classes.
        #  We are not catching all listlikes here (e.g. frozenset, tuple)
        #  The ambiguous case is object-dtype.  See GH#27803
        if len(lvalues) != len(rvalues):
            raise ValueError(
                "Lengths must match to compare", lvalues.shape, rvalues.shape
            )

    if should_extension_dispatch(lvalues, rvalues) or (
        (isinstance(rvalues, (Timedelta, BaseOffset, Timestamp)) or right is NaT)
        and lvalues.dtype != object
    ):
        # Call the method on lvalues
        res_values = op(lvalues, rvalues)

    elif is_scalar(rvalues) and isna(rvalues):  # TODO: but not pd.NA?
        # numpy does not like comparisons vs None
        if op is operator.ne:
            res_values = np.ones(lvalues.shape, dtype=bool)
        else:
            res_values = np.zeros(lvalues.shape, dtype=bool)

    elif is_numeric_v_string_like(lvalues, rvalues):
        # GH#36377 going through the numexpr path would incorrectly raise
        return invalid_comparison(lvalues, rvalues, op)

    elif lvalues.dtype == object or isinstance(rvalues, str):
        res_values = comp_method_OBJECT_ARRAY(op, lvalues, rvalues)

    else:
        res_values = _na_arithmetic_op(lvalues, rvalues, op, is_cmp=True)

    return res_values


def na_logical_op(x: np.ndarray, y, op):
    try:
        # For exposition, write:
        #  yarr = isinstance(y, np.ndarray)
        #  yint = is_integer(y) or (yarr and y.dtype.kind == "i")
        #  ybool = is_bool(y) or (yarr and y.dtype.kind == "b")
        #  xint = x.dtype.kind == "i"
        #  xbool = x.dtype.kind == "b"
        # Then Cases where this goes through without raising include:
        #  (xint or xbool) and (yint or bool)
        result = op(x, y)
    except TypeError:
        if isinstance(y, np.ndarray):
            # bool-bool dtype operations should be OK, should not get here
            assert not (x.dtype.kind == "b" and y.dtype.kind == "b")
            x = ensure_object(x)
            y = ensure_object(y)
            result = libops.vec_binop(x.ravel(), y.ravel(), op)
        else:
            # let null fall thru
            assert lib.is_scalar(y)
            if not isna(y):
                y = bool(y)
            try:
                result = libops.scalar_binop(x, y, op)
            except (
                TypeError,
                ValueError,
                AttributeError,
                OverflowError,
                NotImplementedError,
            ) as err:
                typ = type(y).__name__
                raise TypeError(
                    f"Cannot perform '{op.__name__}' with a dtyped [{x.dtype}] array "
                    f"and scalar of type [{typ}]"
                ) from err

    return result.reshape(x.shape)


def logical_op(left: ArrayLike, right: Any, op) -> ArrayLike:
    """
    Evaluate a logical operation `|`, `&`, or `^`.

    Parameters
    ----------
    left : np.ndarray or ExtensionArray
    right : object
        Cannot be a DataFrame, Series, or Index.
    op : {operator.and_, operator.or_, operator.xor}
        Or one of the reversed variants from roperator.

    Returns
    -------
    ndarray or ExtensionArray
    """

    def fill_bool(x, left=None):
        # if `left` is specifically not-boolean, we do not cast to bool
        if x.dtype.kind in "cfO":
            # dtypes that can hold NA
            mask = isna(x)
            if mask.any():
                x = x.astype(object)
                x[mask] = False

        if left is None or left.dtype.kind == "b":
            x = x.astype(bool)
        return x

    right = lib.item_from_zerodim(right)
    if is_list_like(right) and not hasattr(right, "dtype"):
        # e.g. list, tuple
        warnings.warn(
            "Logical ops (and, or, xor) between Pandas objects and dtype-less "
            "sequences (e.g. list, tuple) are deprecated and will raise in a "
            "future version. Wrap the object in a Series, Index, or np.array "
            "before operating instead.",
            FutureWarning,
            stacklevel=find_stack_level(),
        )
        right = construct_1d_object_array_from_listlike(right)

    # NB: We assume extract_array has already been called on left and right
    lvalues = ensure_wrapped_if_datetimelike(left)
    rvalues = right

    if should_extension_dispatch(lvalues, rvalues):
        # Call the method on lvalues
        res_values = op(lvalues, rvalues)

    else:
        if isinstance(rvalues, np.ndarray):
            is_other_int_dtype = rvalues.dtype.kind in "iu"
            if not is_other_int_dtype:
                rvalues = fill_bool(rvalues, lvalues)

        else:
            # i.e. scalar
            is_other_int_dtype = lib.is_integer(rvalues)

        res_values = na_logical_op(lvalues, rvalues, op)

        # For int vs int `^`, `|`, `&` are bitwise operators and return
        #   integer dtypes.  Otherwise these are boolean ops
        if not (left.dtype.kind in "iu" and is_other_int_dtype):
            res_values = fill_bool(res_values)

    return res_values


def get_array_op(op):
    """
    Return a binary array operation corresponding to the given operator op.

    Parameters
    ----------
    op : function
        Binary operator from operator or roperator module.

    Returns
    -------
    functools.partial
    """
    if isinstance(op, partial):
        # We get here via dispatch_to_series in DataFrame case
        # e.g. test_rolling_consistency_var_debiasing_factors
        return op

    op_name = op.__name__.strip("_").lstrip("r")
    if op_name == "arith_op":
        # Reached via DataFrame._combine_frame i.e. flex methods
        # e.g. test_df_add_flex_filled_mixed_dtypes
        return op

    if op_name in {"eq", "ne", "lt", "le", "gt", "ge"}:
        return partial(comparison_op, op=op)
    elif op_name in {"and", "or", "xor", "rand", "ror", "rxor"}:
        return partial(logical_op, op=op)
    elif op_name in {
        "add",
        "sub",
        "mul",
        "truediv",
        "floordiv",
        "mod",
        "divmod",
        "pow",
    }:
        return partial(arithmetic_op, op=op)
    else:
        raise NotImplementedError(op_name)


def maybe_prepare_scalar_for_op(obj, shape: Shape):
    """
    Cast non-pandas objects to pandas types to unify behavior of arithmetic
    and comparison operations.

    Parameters
    ----------
    obj: object
    shape : tuple[int]

    Returns
    -------
    out : object

    Notes
    -----
    Be careful to call this *after* determining the `name` attribute to be
    attached to the result of the arithmetic operation.
    """
    if type(obj) is datetime.timedelta:
        # GH#22390  cast up to Timedelta to rely on Timedelta
        # implementation; otherwise operation against numeric-dtype
        # raises TypeError
        return Timedelta(obj)
    elif type(obj) is datetime.datetime:
        # cast up to Timestamp to rely on Timestamp implementation, see Timedelta above
        return Timestamp(obj)
    elif isinstance(obj, np.datetime64):
        # GH#28080 numpy casts integer-dtype to datetime64 when doing
        #  array[int] + datetime64, which we do not allow
        if isna(obj):
            from pandas.core.arrays import DatetimeArray

            # Avoid possible ambiguities with pd.NaT
            # GH 52295
            if is_unitless(obj.dtype):
                obj = obj.astype("datetime64[ns]")
            elif not is_supported_dtype(obj.dtype):
                new_dtype = get_supported_dtype(obj.dtype)
                obj = obj.astype(new_dtype)
            right = np.broadcast_to(obj, shape)
            return DatetimeArray._simple_new(right, dtype=right.dtype)

        return Timestamp(obj)

    elif isinstance(obj, np.timedelta64):
        if isna(obj):
            from pandas.core.arrays import TimedeltaArray

            # wrapping timedelta64("NaT") in Timedelta returns NaT,
            #  which would incorrectly be treated as a datetime-NaT, so
            #  we broadcast and wrap in a TimedeltaArray
            # GH 52295
            if is_unitless(obj.dtype):
                obj = obj.astype("timedelta64[ns]")
            elif not is_supported_dtype(obj.dtype):
                new_dtype = get_supported_dtype(obj.dtype)
                obj = obj.astype(new_dtype)
            right = np.broadcast_to(obj, shape)
            return TimedeltaArray._simple_new(right, dtype=right.dtype)

        # In particular non-nanosecond timedelta64 needs to be cast to
        #  nanoseconds, or else we get undesired behavior like
        #  np.timedelta64(3, 'D') / 2 == np.timedelta64(1, 'D')
        return Timedelta(obj)

    # We want NumPy numeric scalars to behave like Python scalars
    # post NEP 50
    elif isinstance(obj, np.integer):
        return int(obj)

    elif isinstance(obj, np.floating):
        return float(obj)

    return obj


_BOOL_OP_NOT_ALLOWED = {
    operator.truediv,
    roperator.rtruediv,
    operator.floordiv,
    roperator.rfloordiv,
    operator.pow,
    roperator.rpow,
}


def _bool_arith_check(op, a: np.ndarray, b):
    """
    In contrast to numpy, pandas raises an error for certain operations
    with booleans.
    """
    if op in _BOOL_OP_NOT_ALLOWED:
        if a.dtype.kind == "b" and (is_bool_dtype(b) or lib.is_bool(b)):
            op_name = op.__name__.strip("_").lstrip("r")
            raise NotImplementedError(
                f"operator '{op_name}' not implemented for bool dtypes"
            )
```
