## Supplementary software v0.2.1 for "Virtual control arms for paediatric myopia trials: external validation of axial-elongation models": common.py

```
"""
Boilerplate functions used in defining binary operations.
"""
from __future__ import annotations

from functools import wraps
from typing import (
    TYPE_CHECKING,
    Callable,
)

from pandas._libs.lib import item_from_zerodim
from pandas._libs.missing import is_matching_na

from pandas.core.dtypes.generic import (
    ABCIndex,
    ABCSeries,
)

if TYPE_CHECKING:
    from pandas._typing import F


def unpack_zerodim_and_defer(name: str) -> Callable[[F], F]:
    """
    Boilerplate for pandas conventions in arithmetic and comparison methods.

    Parameters
    ----------
    name : str

    Returns
    -------
    decorator
    """

    def wrapper(method: F) -> F:
        return _unpack_zerodim_and_defer(method, name)

    return wrapper


def _unpack_zerodim_and_defer(method, name: str):
    """
    Boilerplate for pandas conventions in arithmetic and comparison methods.

    Ensure method returns NotImplemented when operating against "senior"
    classes.  Ensure zero-dimensional ndarrays are always unpacked.

    Parameters
    ----------
    method : binary method
    name : str

    Returns
    -------
    method
    """
    stripped_name = name.removeprefix("__").removesuffix("__")
    is_cmp = stripped_name in {"eq", "ne", "lt", "le", "gt", "ge"}

    @wraps(method)
    def new_method(self, other):
        if is_cmp and isinstance(self, ABCIndex) and isinstance(other, ABCSeries):
            # For comparison ops, Index does *not* defer to Series
            pass
        else:
            prio = getattr(other, "__pandas_priority__", None)
            if prio is not None:
                if prio > self.__pandas_priority__:
                    # e.g. other is DataFrame while self is Index/Series/EA
                    return NotImplemented

        other = item_from_zerodim(other)

        return method(self, other)

    return new_method


def get_op_result_name(left, right):
    """
    Find the appropriate name to pin to an operation result.  This result
    should always be either an Index or a Series.

    Parameters
    ----------
    left : {Series, Index}
    right : object

    Returns
    -------
    name : object
        Usually a string
    """
    if isinstance(right, (ABCSeries, ABCIndex)):
        name = _maybe_match_name(left, right)
    else:
        name = left.name
    return name


def _maybe_match_name(a, b):
    """
    Try to find a name to attach to the result of an operation between
    a and b.  If only one of these has a `name` attribute, return that
    name.  Otherwise return a consensus name if they match or None if
    they have different names.

    Parameters
    ----------
    a : object
    b : object

    Returns
    -------
    name : str or None

    See Also
    --------
    pandas.core.common.consensus_name_attr
    """
    a_has = hasattr(a, "name")
    b_has = hasattr(b, "name")
    if a_has and b_has:
        try:
            if a.name == b.name:
                return a.name
            elif is_matching_na(a.name, b.name):
                # e.g. both are np.nan
                return a.name
            else:
                return None
        except TypeError:
            # pd.NA
            if is_matching_na(a.name, b.name):
                return a.name
            return None
        except ValueError:
            # e.g. np.int64(1) vs (np.int64(1), np.int64(2))
            return None
    elif a_has:
        return a.name
    elif b_has:
        return b.name
    return None
```
