## Supplementary software v0.2.1 for "Virtual control arms for paediatric myopia trials: external validation of axial-elongation models": dispatch.py

```
"""
Functions for defining unary operations.
"""
from __future__ import annotations

from typing import (
    TYPE_CHECKING,
    Any,
)

from pandas.core.dtypes.generic import ABCExtensionArray

if TYPE_CHECKING:
    from pandas._typing import ArrayLike


def should_extension_dispatch(left: ArrayLike, right: Any) -> bool:
    """
    Identify cases where Series operation should dispatch to ExtensionArray method.

    Parameters
    ----------
    left : np.ndarray or ExtensionArray
    right : object

    Returns
    -------
    bool
    """
    return isinstance(left, ABCExtensionArray) or isinstance(right, ABCExtensionArray)
```
