## Supplementary software v0.2.1 for "Virtual control arms for paediatric myopia trials: external validation of axial-elongation models": docstrings.py

```
"""
Templating for ops docstrings
"""
from __future__ import annotations


def make_flex_doc(op_name: str, typ: str) -> str:
    """
    Make the appropriate substitutions for the given operation and class-typ
    into either _flex_doc_SERIES or _flex_doc_FRAME to return the docstring
    to attach to a generated method.

    Parameters
    ----------
    op_name : str {'__add__', '__sub__', ... '__eq__', '__ne__', ...}
    typ : str {series, 'dataframe']}

    Returns
    -------
    doc : str
    """
    op_name = op_name.replace("__", "")
    op_desc = _op_descriptions[op_name]

    op_desc_op = op_desc["op"]
    assert op_desc_op is not None  # for mypy
    if op_name.startswith("r"):
        equiv = f"other {op_desc_op} {typ}"
    elif op_name == "divmod":
        equiv = f"{op_name}({typ}, other)"
    else:
        equiv = f"{typ} {op_desc_op} other"

    if typ == "series":
        base_doc = _flex_doc_SERIES
        if op_desc["reverse"]:
            base_doc += _see_also_reverse_SERIES.format(
                reverse=op_desc["reverse"], see_also_desc=op_desc["see_also_desc"]
            )
        doc_no_examples = base_doc.format(
            desc=op_desc["desc"],
            op_name=op_name,
            equiv=equiv,
            series_returns=op_desc["series_returns"],
        )
        ser_example = op_desc["series_examples"]
        if ser_example:
            doc = doc_no_examples + ser_example
        else:
            doc = doc_no_examples
    elif typ == "dataframe":
        if op_name in ["eq", "ne", "le", "lt", "ge", "gt"]:
            base_doc = _flex_comp_doc_FRAME
            doc = _flex_comp_doc_FRAME.format(
                op_name=op_name,
                desc=op_desc["desc"],
            )
        else:
            base_doc = _flex_doc_FRAME
            doc = base_doc.format(
                desc=op_desc["desc"],
                op_name=op_name,
                equiv=equiv,
                reverse=op_desc["reverse"],
            )
    else:
        raise AssertionError("Invalid typ argument.")
    return doc


_common_examples_algebra_SERIES = """
Examples
--------
>>> a = pd.Series([1, 1, 1, np.nan], index=['a', 'b', 'c', 'd'])
>>> a
a    1.0
b    1.0
c    1.0
d    NaN
dtype: float64
>>> b = pd.Series([1, np.nan, 1, np.nan], index=['a', 'b', 'd', 'e'])
>>> b
a    1.0
b    NaN
d    1.0
e    NaN
dtype: float64"""

_common_examples_comparison_SERIES = """
Examples
--------
>>> a = pd.Series([1, 1, 1, np.nan, 1], index=['a', 'b', 'c', 'd', 'e'])
>>> a
a    1.0
b    1.0
c    1.0
d    NaN
e    1.0
dtype: float64
>>> b = pd.Series([0, 1, 2, np.nan, 1], index=['a', 'b', 'c', 'd', 'f'])
>>> b
a    0.0
b    1.0
c    2.0
d    NaN
f    1.0
dtype: float64"""

_add_example_SERIES = (
    _common_examples_algebra_SERIES
    + """
>>> a.add(b, fill_value=0)
a    2.0
b    1.0
c    1.0
d    1.0
e    NaN
dtype: float64
"""
)

_sub_example_SERIES = (
    _common_examples_algebra_SERIES
    + """
>>> a.subtract(b, fill_value=0)
a    0.0
b    1.0
c    1.0
d   -1.0
e    NaN
dtype: float64
"""
)

_mul_example_SERIES = (
    _common_examples_algebra_SERIES
    + """
>>> a.multiply(b, fill_value=0)
a    1.0
b    0.0
c    0.0
d    0.0
e    NaN
dtype: float64
"""
)

_div_example_SERIES = (
    _common_examples_algebra_SERIES
    + """
>>> a.divide(b, fill_value=0)
a    1.0
b    inf
c    inf
d    0.0
e    NaN
dtype: float64
"""
)

_floordiv_example_SERIES = (
    _common_examples_algebra_SERIES
    + """
>>> a.floordiv(b, fill_value=0)
a    1.0
b    inf
c    inf
d    0.0
e    NaN
dtype: float64
"""
)

_divmod_example_SERIES = (
    _common_examples_algebra_SERIES
    + """
>>> a.divmod(b, fill_value=0)
(a    1.0
 b    inf
 c    inf
 d    0.0
 e    NaN
 dtype: float64,
 a    0.0
 b    NaN
 c    NaN
 d    0.0
 e    NaN
 dtype: float64)
"""
)

_mod_example_SERIES = (
    _common_examples_algebra_SERIES
    + """
>>> a.mod(b, fill_value=0)
a    0.0
b    NaN
c    NaN
d    0.0
e    NaN
dtype: float64
"""
)
_pow_example_SERIES = (
    _common_examples_algebra_SERIES
    + """
>>> a.pow(b, fill_value=0)
a    1.0
b    1.0
c    1.0
d    0.0
e    NaN
dtype: float64
"""
)

_ne_example_SERIES = (
    _common_examples_algebra_SERIES
    + """
>>> a.ne(b, fill_value=0)
a    False
b     True
c     True
d     True
e     True
dtype: bool
"""
)

_eq_example_SERIES = (
    _common_examples_algebra_SERIES
    + """
>>> a.eq(b, fill_value=0)
a     True
b    False
c    False
d    False
e    False
dtype: bool
"""
)

_lt_example_SERIES = (
    _common_examples_comparison_SERIES
    + """
>>> a.lt(b, fill_value=0)
a    False
b    False
c     True
d    False
e    False
f     True
dtype: bool
"""
)

_le_example_SERIES = (
    _common_examples_comparison_SERIES
    + """
>>> a.le(b, fill_value=0)
a    False
b     True
c     True
d    False
e    False
f     True
dtype: bool
"""
)

_gt_example_SERIES = (
    _common_examples_comparison_SERIES
    + """
>>> a.gt(b, fill_value=0)
a     True
b    False
c    False
d    False
e     True
f    False
dtype: bool
"""
)

_ge_example_SERIES = (
    _common_examples_comparison_SERIES
    + """
>>> a.ge(b, fill_value=0)
a     True
b     True
c    False
d    False
e     True
f    False
dtype: bool
"""
)

_returns_series = """Series\n    The result of the operation."""

_returns_tuple = """2-Tuple of Series\n    The result of the operation."""

_op_descriptions: dict[str, dict[str, str | None]] = {
    # Arithmetic Operators
    "add": {
        "op": "+",
        "desc": "Addition",
        "reverse": "radd",
        "series_examples": _add_example_SERIES,
        "series_returns": _returns_series,
    },
    "sub": {
        "op": "-",
        "desc": "Subtraction",
        "reverse": "rsub",
        "series_examples": _sub_example_SERIES,
        "series_returns": _returns_series,
    },
    "mul": {
        "op": "*",
        "desc": "Multiplication",
        "reverse": "rmul",
        "series_examples": _mul_example_SERIES,
        "series_returns": _returns_series,
        "df_examples": None,
    },
    "mod": {
        "op": "%",
        "desc": "Modulo",
        "reverse": "rmod",
        "series_examples": _mod_example_SERIES,
        "series_returns": _returns_series,
    },
    "pow": {
        "op": "**",
        "desc": "Exponential power",
        "reverse": "rpow",
        "series_examples": _pow_example_SERIES,
        "series_returns": _returns_series,
        "df_examples": None,
    },
    "truediv": {
        "op": "/",
        "desc": "Floating division",
        "reverse": "rtruediv",
        "series_examples": _div_example_SERIES,
        "series_returns": _returns_series,
        "df_examples": None,
    },
    "floordiv": {
        "op": "//",
        "desc": "Integer division",
        "reverse": "rfloordiv",
        "series_examples": _floordiv_example_SERIES,
        "series_returns": _returns_series,
        "df_examples": None,
    },
    "divmod": {
        "op": "divmod",
        "desc": "Integer division and modulo",
        "reverse": "rdivmod",
        "series_examples": _divmod_example_SERIES,
        "series_returns": _returns_tuple,
        "df_examples": None,
    },
    # Comparison Operators
    "eq": {
        "op": "==",
        "desc": "Equal to",
        "reverse": None,
        "series_examples": _eq_example_SERIES,
        "series_returns": _returns_series,
    },
    "ne": {
        "op": "!=",
        "desc": "Not equal to",
        "reverse": None,
        "series_examples": _ne_example_SERIES,
        "series_returns": _returns_series,
    },
    "lt": {
        "op": "<",
        "desc": "Less than",
        "reverse": None,
        "series_examples": _lt_example_SERIES,
        "series_returns": _returns_series,
    },
    "le": {
        "op": "<=",
        "desc": "Less than or equal to",
        "reverse": None,
        "series_examples": _le_example_SERIES,
        "series_returns": _returns_series,
    },
    "gt": {
        "op": ">",
        "desc": "Greater than",
        "reverse": None,
        "series_examples": _gt_example_SERIES,
        "series_returns": _returns_series,
    },
    "ge": {
        "op": ">=",
        "desc": "Greater than or equal to",
        "reverse": None,
        "series_examples": _ge_example_SERIES,
        "series_returns": _returns_series,
    },
}

_py_num_ref = """see
    `Python documentation
    <https://docs.python.org/3/reference/datamodel.html#emulating-numeric-types>`_
    for more details"""
_op_names = list(_op_descriptions.keys())
for key in _op_names:
    reverse_op = _op_descriptions[key]["reverse"]
    if reverse_op is not None:
        _op_descriptions[reverse_op] = _op_descriptions[key].copy()
        _op_descriptions[reverse_op]["reverse"] = key
        _op_descriptions[key][
            "see_also_desc"
        ] = f"Reverse of the {_op_descriptions[key]['desc']} operator, {_py_num_ref}"
        _op_descriptions[reverse_op][
            "see_also_desc"
        ] = f"Element-wise {_op_descriptions[key]['desc']}, {_py_num_ref}"

_flex_doc_SERIES = """
Return {desc} of series and other, element-wise (binary operator `{op_name}`).

Equivalent to ``{equiv}``, but with support to substitute a fill_value for
missing data in either one of the inputs.

Parameters
----------
other : Series or scalar value
level : int or name
    Broadcast across a level, matching Index values on the
    passed MultiIndex level.
fill_value : None or float value, default None (NaN)
    Fill existing missing (NaN) values, and any new element needed for
    successful Series alignment, with this value before computation.
    If data in both corresponding Series locations is missing
    the result of filling (at that location) will be missing.
axis : {{0 or 'index'}}
    Unused. Parameter needed for compatibility with DataFrame.

Returns
-------
{series_returns}
"""

_see_also_reverse_SERIES = """
See Also
--------
Series.{reverse} : {see_also_desc}.
"""

_flex_doc_FRAME = """
Get {desc} of dataframe and other, element-wise (binary operator `{op_name}`).

Equivalent to ``{equiv}``, but with support to substitute a fill_value
for missing data in one of the inputs. With reverse version, `{reverse}`.

Among flexible wrappers (`add`, `sub`, `mul`, `div`, `floordiv`, `mod`, `pow`) to
arithmetic operators: `+`, `-`, `*`, `/`, `//`, `%`, `**`.

Parameters
----------
other : scalar, sequence, Series, dict or DataFrame
    Any single or multiple element data structure, or list-like object.
axis : {{0 or 'index', 1 or 'columns'}}
    Whether to compare by the index (0 or 'index') or columns.
    (1 or 'columns'). For Series input, axis to match Series index on.
level : int or label
    Broadcast across a level, matching Index values on the
    passed MultiIndex level.
fill_value : float or None, default None
    Fill existing missing (NaN) values, and any new element needed for
    successful DataFrame alignment, with this value before computation.
    If data in both corresponding DataFrame locations is missing
    the result will be missing.

Returns
-------
DataFrame
    Result of the arithmetic operation.

See Also
--------
DataFrame.add : Add DataFrames.
DataFrame.sub : Subtract DataFrames.
DataFrame.mul : Multiply DataFrames.
DataFrame.div : Divide DataFrames (float division).
DataFrame.truediv : Divide DataFrames (float division).
DataFrame.floordiv : Divide DataFrames (integer division).
DataFrame.mod : Calculate modulo (remainder after division).
DataFrame.pow : Calculate exponential power.

Notes
-----
Mismatched indices will be unioned together.

Examples
--------
>>> df = pd.DataFrame({{'angles': [0, 3, 4],
...                    'degrees': [360, 180, 360]}},
...                   index=['circle', 'triangle', 'rectangle'])
>>> df
           angles  degrees
circle          0      360
triangle        3      180
rectangle       4      360

Add a scalar with operator version which return the same
results.

>>> df + 1
           angles  degrees
circle          1      361
triangle        4      181
rectangle       5      361

>>> df.add(1)
           angles  degrees
circle          1      361
triangle        4      181
rectangle       5      361

Divide by constant with reverse version.

>>> df.div(10)
           angles  degrees
circle        0.0     36.0
triangle      0.3     18.0
rectangle     0.4     36.0

>>> df.rdiv(10)
             angles   degrees
circle          inf  0.027778
triangle   3.333333  0.055556
rectangle  2.500000  0.027778

Subtract a list and Series by axis with operator version.

>>> df - [1, 2]
           angles  degrees
circle         -1      358
triangle        2      178
rectangle       3      358

>>> df.sub([1, 2], axis='columns')
           angles  degrees
circle         -1      358
triangle        2      178
rectangle       3      358

>>> df.sub(pd.Series([1, 1, 1], index=['circle', 'triangle', 'rectangle']),
...        axis='index')
           angles  degrees
circle         -1      359
triangle        2      179
rectangle       3      359

Multiply a dictionary by axis.

>>> df.mul({{'angles': 0, 'degrees': 2}})
            angles  degrees
circle           0      720
triangle         0      360
rectangle        0      720

>>> df.mul({{'circle': 0, 'triangle': 2, 'rectangle': 3}}, axis='index')
            angles  degrees
circle           0        0
triangle         6      360
rectangle       12     1080

Multiply a DataFrame of different shape with operator version.

>>> other = pd.DataFrame({{'angles': [0, 3, 4]}},
...                      index=['circle', 'triangle', 'rectangle'])
>>> other
           angles
circle          0
triangle        3
rectangle       4

>>> df * other
           angles  degrees
circle          0      NaN
triangle        9      NaN
rectangle      16      NaN

>>> df.mul(other, fill_value=0)
           angles  degrees
circle          0      0.0
triangle        9      0.0
rectangle      16      0.0

Divide by a MultiIndex by level.

>>> df_multindex = pd.DataFrame({{'angles': [0, 3, 4, 4, 5, 6],
...                              'degrees': [360, 180, 360, 360, 540, 720]}},
...                             index=[['A', 'A', 'A', 'B', 'B', 'B'],
...                                    ['circle', 'triangle', 'rectangle',
...                                     'square', 'pentagon', 'hexagon']])
>>> df_multindex
             angles  degrees
A circle          0      360
  triangle        3      180
  rectangle       4      360
B square          4      360
  pentagon        5      540
  hexagon         6      720

>>> df.div(df_multindex, level=1, fill_value=0)
             angles  degrees
A circle        NaN      1.0
  triangle      1.0      1.0
  rectangle     1.0      1.0
B square        0.0      0.0
  pentagon      0.0      0.0
  hexagon       0.0      0.0
"""

_flex_comp_doc_FRAME = """
Get {desc} of dataframe and other, element-wise (binary operator `{op_name}`).

Among flexible wrappers (`eq`, `ne`, `le`, `lt`, `ge`, `gt`) to comparison
operators.

Equivalent to `==`, `!=`, `<=`, `<`, `>=`, `>` with support to choose axis
(rows or columns) and level for comparison.

Parameters
----------
other : scalar, sequence, Series, or DataFrame
    Any single or multiple element data structure, or list-like object.
axis : {{0 or 'index', 1 or 'columns'}}, default 'columns'
    Whether to compare by the index (0 or 'index') or columns
    (1 or 'columns').
level : int or label
    Broadcast across a level, matching Index values on the passed
    MultiIndex level.

Returns
-------
DataFrame of bool
    Result of the comparison.

See Also
--------
DataFrame.eq : Compare DataFrames for equality elementwise.
DataFrame.ne : Compare DataFrames for inequality elementwise.
DataFrame.le : Compare DataFrames for less than inequality
    or equality elementwise.
DataFrame.lt : Compare DataFrames for strictly less than
    inequality elementwise.
DataFrame.ge : Compare DataFrames for greater than inequality
    or equality elementwise.
DataFrame.gt : Compare DataFrames for strictly greater than
    inequality elementwise.

Notes
-----
Mismatched indices will be unioned together.
`NaN` values are considered different (i.e. `NaN` != `NaN`).

Examples
--------
>>> df = pd.DataFrame({{'cost': [250, 150, 100],
...                    'revenue': [100, 250, 300]}},
...                   index=['A', 'B', 'C'])
>>> df
   cost  revenue
A   250      100
B   150      250
C   100      300

Comparison with a scalar, using either the operator or method:

>>> df == 100
    cost  revenue
A  False     True
B  False    False
C   True    False

>>> df.eq(100)
    cost  revenue
A  False     True
B  False    False
C   True    False

When `other` is a :class:`Series`, the columns of a DataFrame are aligned
with the index of `other` and broadcast:

>>> df != pd.Series([100, 250], index=["cost", "revenue"])
    cost  revenue
A   True     True
B   True    False
C  False     True

Use the method to control the broadcast axis:

>>> df.ne(pd.Series([100, 300], index=["A", "D"]), axis='index')
   cost  revenue
A  True    False
B  True     True
C  True     True
D  True     True

When comparing to an arbitrary sequence, the number of columns must
match the number elements in `other`:

>>> df == [250, 100]
    cost  revenue
A   True     True
B  False    False
C  False    False

Use the method to control the axis:

>>> df.eq([250, 250, 100], axis='index')
    cost  revenue
A   True    False
B  False     True
C   True    False

Compare to a DataFrame of different shape.

>>> other = pd.DataFrame({{'revenue': [300, 250, 100, 150]}},
...                      index=['A', 'B', 'C', 'D'])
>>> other
   revenue
A      300
B      250
C      100
D      150

>>> df.gt(other)
    cost  revenue
A  False    False
B  False    False
C  False     True
D  False    False

Compare to a MultiIndex by level.

>>> df_multindex = pd.DataFrame({{'cost': [250, 150, 100, 150, 300, 220],
...                              'revenue': [100, 250, 300, 200, 175, 225]}},
...                             index=[['Q1', 'Q1', 'Q1', 'Q2', 'Q2', 'Q2'],
...                                    ['A', 'B', 'C', 'A', 'B', 'C']])
>>> df_multindex
      cost  revenue
Q1 A   250      100
   B   150      250
   C   100      300
Q2 A   150      200
   B   300      175
   C   220      225

>>> df.le(df_multindex, level=1)
       cost  revenue
Q1 A   True     True
   B   True     True
   C   True     True
Q2 A  False     True
   B   True    False
   C   True    False
"""
```
