## Supplementary software v0.2.1 for "Virtual control arms for paediatric myopia trials: external validation of axial-elongation models": invalid.py

```
"""
Templates for invalid operations.
"""
from __future__ import annotations

import operator
from typing import TYPE_CHECKING

import numpy as np

if TYPE_CHECKING:
    from pandas._typing import npt


def invalid_comparison(left, right, op) -> npt.NDArray[np.bool_]:
    """
    If a comparison has mismatched types and is not necessarily meaningful,
    follow python3 conventions by:

        - returning all-False for equality
        - returning all-True for inequality
        - raising TypeError otherwise

    Parameters
    ----------
    left : array-like
    right : scalar, array-like
    op : operator.{eq, ne, lt, le, gt}

    Raises
    ------
    TypeError : on inequality comparisons
    """
    if op is operator.eq:
        res_values = np.zeros(left.shape, dtype=bool)
    elif op is operator.ne:
        res_values = np.ones(left.shape, dtype=bool)
    else:
        typ = type(right).__name__
        raise TypeError(f"Invalid comparison between dtype={left.dtype} and {typ}")
    return res_values


def make_invalid_op(name: str):
    """
    Return a binary method that always raises a TypeError.

    Parameters
    ----------
    name : str

    Returns
    -------
    invalid_op : function
    """

    def invalid_op(self, other=None):
        typ = type(self).__name__
        raise TypeError(f"cannot perform {name} with this index type: {typ}")

    invalid_op.__name__ = name
    return invalid_op
```
