## Supplementary software v0.2.1 for "Virtual control arms for paediatric myopia trials: external validation of axial-elongation models": mask_ops.py

```
"""
Ops for masked arrays.
"""
from __future__ import annotations

import numpy as np

from pandas._libs import (
    lib,
    missing as libmissing,
)


def kleene_or(
    left: bool | np.ndarray | libmissing.NAType,
    right: bool | np.ndarray | libmissing.NAType,
    left_mask: np.ndarray | None,
    right_mask: np.ndarray | None,
):
    """
    Boolean ``or`` using Kleene logic.

    Values are NA where we have ``NA | NA`` or ``NA | False``.
    ``NA | True`` is considered True.

    Parameters
    ----------
    left, right : ndarray, NA, or bool
        The values of the array.
    left_mask, right_mask : ndarray, optional
        The masks. Only one of these may be None, which implies that
        the associated `left` or `right` value is a scalar.

    Returns
    -------
    result, mask: ndarray[bool]
        The result of the logical or, and the new mask.
    """
    # To reduce the number of cases, we ensure that `left` & `left_mask`
    # always come from an array, not a scalar. This is safe, since
    # A | B == B | A
    if left_mask is None:
        return kleene_or(right, left, right_mask, left_mask)

    if not isinstance(left, np.ndarray):
        raise TypeError("Either `left` or `right` need to be a np.ndarray.")

    raise_for_nan(right, method="or")

    if right is libmissing.NA:
        result = left.copy()
    else:
        result = left | right

    if right_mask is not None:
        # output is unknown where (False & NA), (NA & False), (NA & NA)
        left_false = ~(left | left_mask)
        right_false = ~(right | right_mask)
        mask = (
            (left_false & right_mask)
            | (right_false & left_mask)
            | (left_mask & right_mask)
        )
    else:
        if right is True:
            mask = np.zeros_like(left_mask)
        elif right is libmissing.NA:
            mask = (~left & ~left_mask) | left_mask
        else:
            # False
            mask = left_mask.copy()

    return result, mask


def kleene_xor(
    left: bool | np.ndarray | libmissing.NAType,
    right: bool | np.ndarray | libmissing.NAType,
    left_mask: np.ndarray | None,
    right_mask: np.ndarray | None,
):
    """
    Boolean ``xor`` using Kleene logic.

    This is the same as ``or``, with the following adjustments

    * True, True -> False
    * True, NA   -> NA

    Parameters
    ----------
    left, right : ndarray, NA, or bool
        The values of the array.
    left_mask, right_mask : ndarray, optional
        The masks. Only one of these may be None, which implies that
        the associated `left` or `right` value is a scalar.

    Returns
    -------
    result, mask: ndarray[bool]
        The result of the logical xor, and the new mask.
    """
    # To reduce the number of cases, we ensure that `left` & `left_mask`
    # always come from an array, not a scalar. This is safe, since
    # A ^ B == B ^ A
    if left_mask is None:
        return kleene_xor(right, left, right_mask, left_mask)

    if not isinstance(left, np.ndarray):
        raise TypeError("Either `left` or `right` need to be a np.ndarray.")

    raise_for_nan(right, method="xor")
    if right is libmissing.NA:
        result = np.zeros_like(left)
    else:
        result = left ^ right

    if right_mask is None:
        if right is libmissing.NA:
            mask = np.ones_like(left_mask)
        else:
            mask = left_mask.copy()
    else:
        mask = left_mask | right_mask

    return result, mask


def kleene_and(
    left: bool | libmissing.NAType | np.ndarray,
    right: bool | libmissing.NAType | np.ndarray,
    left_mask: np.ndarray | None,
    right_mask: np.ndarray | None,
):
    """
    Boolean ``and`` using Kleene logic.

    Values are ``NA`` for ``NA & NA`` or ``True & NA``.

    Parameters
    ----------
    left, right : ndarray, NA, or bool
        The values of the array.
    left_mask, right_mask : ndarray, optional
        The masks. Only one of these may be None, which implies that
        the associated `left` or `right` value is a scalar.

    Returns
    -------
    result, mask: ndarray[bool]
        The result of the logical xor, and the new mask.
    """
    # To reduce the number of cases, we ensure that `left` & `left_mask`
    # always come from an array, not a scalar. This is safe, since
    # A & B == B & A
    if left_mask is None:
        return kleene_and(right, left, right_mask, left_mask)

    if not isinstance(left, np.ndarray):
        raise TypeError("Either `left` or `right` need to be a np.ndarray.")
    raise_for_nan(right, method="and")

    if right is libmissing.NA:
        result = np.zeros_like(left)
    else:
        result = left & right

    if right_mask is None:
        # Scalar `right`
        if right is libmissing.NA:
            mask = (left & ~left_mask) | left_mask

        else:
            mask = left_mask.copy()
            if right is False:
                # unmask everything
                mask[:] = False
    else:
        # unmask where either left or right is False
        left_false = ~(left | left_mask)
        right_false = ~(right | right_mask)
        mask = (left_mask & ~right_false) | (right_mask & ~left_false)

    return result, mask


def raise_for_nan(value, method: str) -> None:
    if lib.is_float(value) and np.isnan(value):
        raise ValueError(f"Cannot perform logical '{method}' with floating NaN")
```
