## Supplementary software v0.2.1 for "Virtual control arms for paediatric myopia trials: external validation of axial-elongation models": missing.py

```
"""
Missing data handling for arithmetic operations.

In particular, pandas conventions regarding division by zero differ
from numpy in the following ways:
    1) np.array([-1, 0, 1], dtype=dtype1) // np.array([0, 0, 0], dtype=dtype2)
       gives [nan, nan, nan] for most dtype combinations, and [0, 0, 0] for
       the remaining pairs
       (the remaining being dtype1==dtype2==intN and dtype==dtype2==uintN).

       pandas convention is to return [-inf, nan, inf] for all dtype
       combinations.

       Note: the numpy behavior described here is py3-specific.

    2) np.array([-1, 0, 1], dtype=dtype1) % np.array([0, 0, 0], dtype=dtype2)
       gives precisely the same results as the // operation.

       pandas convention is to return [nan, nan, nan] for all dtype
       combinations.

    3) divmod behavior consistent with 1) and 2).
"""
from __future__ import annotations

import operator

import numpy as np

from pandas.core import roperator


def _fill_zeros(result: np.ndarray, x, y):
    """
    If this is a reversed op, then flip x,y

    If we have an integer value (or array in y)
    and we have 0's, fill them with np.nan,
    return the result.

    Mask the nan's from x.
    """
    if result.dtype.kind == "f":
        return result

    is_variable_type = hasattr(y, "dtype")
    is_scalar_type = not isinstance(y, np.ndarray)

    if not is_variable_type and not is_scalar_type:
        # e.g. test_series_ops_name_retention with mod we get here with list/tuple
        return result

    if is_scalar_type:
        y = np.array(y)

    if y.dtype.kind in "iu":
        ymask = y == 0
        if ymask.any():
            # GH#7325, mask and nans must be broadcastable
            mask = ymask & ~np.isnan(result)

            # GH#9308 doing ravel on result and mask can improve putmask perf,
            #  but can also make unwanted copies.
            result = result.astype("float64", copy=False)

            np.putmask(result, mask, np.nan)

    return result


def mask_zero_div_zero(x, y, result: np.ndarray) -> np.ndarray:
    """
    Set results of  0 // 0 to np.nan, regardless of the dtypes
    of the numerator or the denominator.

    Parameters
    ----------
    x : ndarray
    y : ndarray
    result : ndarray

    Returns
    -------
    ndarray
        The filled result.

    Examples
    --------
    >>> x = np.array([1, 0, -1], dtype=np.int64)
    >>> x
    array([ 1,  0, -1])
    >>> y = 0       # int 0; numpy behavior is different with float
    >>> result = x // y
    >>> result      # raw numpy result does not fill division by zero
    array([0, 0, 0])
    >>> mask_zero_div_zero(x, y, result)
    array([ inf,  nan, -inf])
    """

    if not hasattr(y, "dtype"):
        # e.g. scalar, tuple
        y = np.array(y)
    if not hasattr(x, "dtype"):
        # e.g scalar, tuple
        x = np.array(x)

    zmask = y == 0

    if zmask.any():
        # Flip sign if necessary for -0.0
        zneg_mask = zmask & np.signbit(y)
        zpos_mask = zmask & ~zneg_mask

        x_lt0 = x < 0
        x_gt0 = x > 0
        nan_mask = zmask & (x == 0)
        neginf_mask = (zpos_mask & x_lt0) | (zneg_mask & x_gt0)
        posinf_mask = (zpos_mask & x_gt0) | (zneg_mask & x_lt0)

        if nan_mask.any() or neginf_mask.any() or posinf_mask.any():
            # Fill negative/0 with -inf, positive/0 with +inf, 0/0 with NaN
            result = result.astype("float64", copy=False)

            result[nan_mask] = np.nan
            result[posinf_mask] = np.inf
            result[neginf_mask] = -np.inf

    return result


def dispatch_fill_zeros(op, left, right, result):
    """
    Call _fill_zeros with the appropriate fill value depending on the operation,
    with special logic for divmod and rdivmod.

    Parameters
    ----------
    op : function (operator.add, operator.div, ...)
    left : object (np.ndarray for non-reversed ops)
        We have excluded ExtensionArrays here
    right : object (np.ndarray for reversed ops)
        We have excluded ExtensionArrays here
    result : ndarray

    Returns
    -------
    result : np.ndarray

    Notes
    -----
    For divmod and rdivmod, the `result` parameter and returned `result`
    is a 2-tuple of ndarray objects.
    """
    if op is divmod:
        result = (
            mask_zero_div_zero(left, right, result[0]),
            _fill_zeros(result[1], left, right),
        )
    elif op is roperator.rdivmod:
        result = (
            mask_zero_div_zero(right, left, result[0]),
            _fill_zeros(result[1], right, left),
        )
    elif op is operator.floordiv:
        # Note: no need to do this for truediv; in py3 numpy behaves the way
        #  we want.
        result = mask_zero_div_zero(left, right, result)
    elif op is roperator.rfloordiv:
        # Note: no need to do this for rtruediv; in py3 numpy behaves the way
        #  we want.
        result = mask_zero_div_zero(right, left, result)
    elif op is operator.mod:
        result = _fill_zeros(result, left, right)
    elif op is roperator.rmod:
        result = _fill_zeros(result, right, left)
    return result
```
