## Supplementary software v0.2.1 for "Virtual control arms for paediatric myopia trials: external validation of axial-elongation models": resample.py

```
from __future__ import annotations

import copy
from textwrap import dedent
from typing import (
    TYPE_CHECKING,
    Callable,
    Literal,
    cast,
    final,
    no_type_check,
)
import warnings

import numpy as np

from pandas._libs import lib
from pandas._libs.tslibs import (
    BaseOffset,
    IncompatibleFrequency,
    NaT,
    Period,
    Timedelta,
    Timestamp,
    to_offset,
)
from pandas._libs.tslibs.dtypes import freq_to_period_freqstr
from pandas._typing import NDFrameT
from pandas.compat.numpy import function as nv
from pandas.errors import AbstractMethodError
from pandas.util._decorators import (
    Appender,
    Substitution,
    doc,
)
from pandas.util._exceptions import (
    find_stack_level,
    rewrite_warning,
)

from pandas.core.dtypes.dtypes import ArrowDtype
from pandas.core.dtypes.generic import (
    ABCDataFrame,
    ABCSeries,
)

import pandas.core.algorithms as algos
from pandas.core.apply import (
    ResamplerWindowApply,
    warn_alias_replacement,
)
from pandas.core.arrays import ArrowExtensionArray
from pandas.core.base import (
    PandasObject,
    SelectionMixin,
)
import pandas.core.common as com
from pandas.core.generic import (
    NDFrame,
    _shared_docs,
)
from pandas.core.groupby.generic import SeriesGroupBy
from pandas.core.groupby.groupby import (
    BaseGroupBy,
    GroupBy,
    _apply_groupings_depr,
    _pipe_template,
    get_groupby,
)
from pandas.core.groupby.grouper import Grouper
from pandas.core.groupby.ops import BinGrouper
from pandas.core.indexes.api import MultiIndex
from pandas.core.indexes.base import Index
from pandas.core.indexes.datetimes import (
    DatetimeIndex,
    date_range,
)
from pandas.core.indexes.period import (
    PeriodIndex,
    period_range,
)
from pandas.core.indexes.timedeltas import (
    TimedeltaIndex,
    timedelta_range,
)

from pandas.tseries.frequencies import (
    is_subperiod,
    is_superperiod,
)
from pandas.tseries.offsets import (
    Day,
    Tick,
)

if TYPE_CHECKING:
    from collections.abc import Hashable

    from pandas._typing import (
        AnyArrayLike,
        Axis,
        AxisInt,
        Frequency,
        IndexLabel,
        InterpolateOptions,
        T,
        TimedeltaConvertibleTypes,
        TimeGrouperOrigin,
        TimestampConvertibleTypes,
        npt,
    )

    from pandas import (
        DataFrame,
        Series,
    )

_shared_docs_kwargs: dict[str, str] = {}


class Resampler(BaseGroupBy, PandasObject):
    """
    Class for resampling datetimelike data, a groupby-like operation.
    See aggregate, transform, and apply functions on this object.

    It's easiest to use obj.resample(...) to use Resampler.

    Parameters
    ----------
    obj : Series or DataFrame
    groupby : TimeGrouper
    axis : int, default 0
    kind : str or None
        'period', 'timestamp' to override default index treatment

    Returns
    -------
    a Resampler of the appropriate type

    Notes
    -----
    After resampling, see aggregate, apply, and transform functions.
    """

    _grouper: BinGrouper
    _timegrouper: TimeGrouper
    binner: DatetimeIndex | TimedeltaIndex | PeriodIndex  # depends on subclass
    exclusions: frozenset[Hashable] = frozenset()  # for SelectionMixin compat
    _internal_names_set = set({"obj", "ax", "_indexer"})

    # to the groupby descriptor
    _attributes = [
        "freq",
        "axis",
        "closed",
        "label",
        "convention",
        "kind",
        "origin",
        "offset",
    ]

    def __init__(
        self,
        obj: NDFrame,
        timegrouper: TimeGrouper,
        axis: Axis = 0,
        kind=None,
        *,
        gpr_index: Index,
        group_keys: bool = False,
        selection=None,
        include_groups: bool = True,
    ) -> None:
        self._timegrouper = timegrouper
        self.keys = None
        self.sort = True
        self.axis = obj._get_axis_number(axis)
        self.kind = kind
        self.group_keys = group_keys
        self.as_index = True
        self.include_groups = include_groups

        self.obj, self.ax, self._indexer = self._timegrouper._set_grouper(
            self._convert_obj(obj), sort=True, gpr_index=gpr_index
        )
        self.binner, self._grouper = self._get_binner()
        self._selection = selection
        if self._timegrouper.key is not None:
            self.exclusions = frozenset([self._timegrouper.key])
        else:
            self.exclusions = frozenset()

    @final
    def __str__(self) -> str:
        """
        Provide a nice str repr of our rolling object.
        """
        attrs = (
            f"{k}={getattr(self._timegrouper, k)}"
            for k in self._attributes
            if getattr(self._timegrouper, k, None) is not None
        )
        return f"{type(self).__name__} [{', '.join(attrs)}]"

    @final
    def __getattr__(self, attr: str):
        if attr in self._internal_names_set:
            return object.__getattribute__(self, attr)
        if attr in self._attributes:
            return getattr(self._timegrouper, attr)
        if attr in self.obj:
            return self[attr]

        return object.__getattribute__(self, attr)

    @final
    @property
    def _from_selection(self) -> bool:
        """
        Is the resampling from a DataFrame column or MultiIndex level.
        """
        # upsampling and PeriodIndex resampling do not work
        # with selection, this state used to catch and raise an error
        return self._timegrouper is not None and (
            self._timegrouper.key is not None or self._timegrouper.level is not None
        )

    def _convert_obj(self, obj: NDFrameT) -> NDFrameT:
        """
        Provide any conversions for the object in order to correctly handle.

        Parameters
        ----------
        obj : Series or DataFrame

        Returns
        -------
        Series or DataFrame
        """
        return obj._consolidate()

    def _get_binner_for_time(self):
        raise AbstractMethodError(self)

    @final
    def _get_binner(self):
        """
        Create the BinGrouper, assume that self.set_grouper(obj)
        has already been called.
        """
        binner, bins, binlabels = self._get_binner_for_time()
        assert len(bins) == len(binlabels)
        bin_grouper = BinGrouper(bins, binlabels, indexer=self._indexer)
        return binner, bin_grouper

    @final
    @Substitution(
        klass="Resampler",
        examples="""
    >>> df = pd.DataFrame({'A': [1, 2, 3, 4]},
    ...                   index=pd.date_range('2012-08-02', periods=4))
    >>> df
                A
    2012-08-02  1
    2012-08-03  2
    2012-08-04  3
    2012-08-05  4

    To get the difference between each 2-day period's maximum and minimum
    value in one pass, you can do

    >>> df.resample('2D').pipe(lambda x: x.max() - x.min())
                A
    2012-08-02  1
    2012-08-04  1""",
    )
    @Appender(_pipe_template)
    def pipe(
        self,
        func: Callable[..., T] | tuple[Callable[..., T], str],
        *args,
        **kwargs,
    ) -> T:
        return super().pipe(func, *args, **kwargs)

    _agg_see_also_doc = dedent(
        """
    See Also
    --------
    DataFrame.groupby.aggregate : Aggregate using callable, string, dict,
        or list of string/callables.
    DataFrame.resample.transform : Transforms the Series on each group
        based on the given function.
    DataFrame.aggregate: Aggregate using one or more
        operations over the specified axis.
    """
    )

    _agg_examples_doc = dedent(
        """
    Examples
    --------
    >>> s = pd.Series([1, 2, 3, 4, 5],
    ...               index=pd.date_range('20130101', periods=5, freq='s'))
    >>> s
    2013-01-01 00:00:00    1
    2013-01-01 00:00:01    2
    2013-01-01 00:00:02    3
    2013-01-01 00:00:03    4
    2013-01-01 00:00:04    5
    Freq: s, dtype: int64

    >>> r = s.resample('2s')

    >>> r.agg("sum")
    2013-01-01 00:00:00    3
    2013-01-01 00:00:02    7
    2013-01-01 00:00:04    5
    Freq: 2s, dtype: int64

    >>> r.agg(['sum', 'mean', 'max'])
                         sum  mean  max
    2013-01-01 00:00:00    3   1.5    2
    2013-01-01 00:00:02    7   3.5    4
    2013-01-01 00:00:04    5   5.0    5

    >>> r.agg({'result': lambda x: x.mean() / x.std(),
    ...        'total': "sum"})
                           result  total
    2013-01-01 00:00:00  2.121320      3
    2013-01-01 00:00:02  4.949747      7
    2013-01-01 00:00:04       NaN      5

    >>> r.agg(average="mean", total="sum")
                             average  total
    2013-01-01 00:00:00      1.5      3
    2013-01-01 00:00:02      3.5      7
    2013-01-01 00:00:04      5.0      5
    """
    )

    @final
    @doc(
        _shared_docs["aggregate"],
        see_also=_agg_see_also_doc,
        examples=_agg_examples_doc,
        klass="DataFrame",
        axis="",
    )
    def aggregate(self, func=None, *args, **kwargs):
        result = ResamplerWindowApply(self, func, args=args, kwargs=kwargs).agg()
        if result is None:
            how = func
            result = self._groupby_and_aggregate(how, *args, **kwargs)

        return result

    agg = aggregate
    apply = aggregate

    @final
    def transform(self, arg, *args, **kwargs):
        """
        Call function producing a like-indexed Series on each group.

        Return a Series with the transformed values.

        Parameters
        ----------
        arg : function
            To apply to each group. Should return a Series with the same index.

        Returns
        -------
        Series

        Examples
        --------
        >>> s = pd.Series([1, 2],
        ...               index=pd.date_range('20180101',
        ...                                   periods=2,
        ...                                   freq='1h'))
        >>> s
        2018-01-01 00:00:00    1
        2018-01-01 01:00:00    2
        Freq: h, dtype: int64

        >>> resampled = s.resample('15min')
        >>> resampled.transform(lambda x: (x - x.mean()) / x.std())
        2018-01-01 00:00:00   NaN
        2018-01-01 01:00:00   NaN
        Freq: h, dtype: float64
        """
        return self._selected_obj.groupby(self._timegrouper).transform(
            arg, *args, **kwargs
        )

    def _downsample(self, f, **kwargs):
        raise AbstractMethodError(self)

    def _upsample(self, f, limit: int | None = None, fill_value=None):
        raise AbstractMethodError(self)

    def _gotitem(self, key, ndim: int, subset=None):
        """
        Sub-classes to define. Return a sliced object.

        Parameters
        ----------
        key : string / list of selections
        ndim : {1, 2}
            requested ndim of result
        subset : object, default None
            subset to act on
        """
        grouper = self._grouper
        if subset is None:
            subset = self.obj
            if key is not None:
                subset = subset[key]
            else:
                # reached via Apply.agg_dict_like with selection=None and ndim=1
                assert subset.ndim == 1
        if ndim == 1:
            assert subset.ndim == 1

        grouped = get_groupby(
            subset, by=None, grouper=grouper, axis=self.axis, group_keys=self.group_keys
        )
        return grouped

    def _groupby_and_aggregate(self, how, *args, **kwargs):
        """
        Re-evaluate the obj with a groupby aggregation.
        """
        grouper = self._grouper

        # Excludes `on` column when provided
        obj = self._obj_with_exclusions

        grouped = get_groupby(
            obj, by=None, grouper=grouper, axis=self.axis, group_keys=self.group_keys
        )

        try:
            if callable(how):
                # TODO: test_resample_apply_with_additional_args fails if we go
                #  through the non-lambda path, not clear that it should.
                func = lambda x: how(x, *args, **kwargs)
                result = grouped.aggregate(func)
            else:
                result = grouped.aggregate(how, *args, **kwargs)
        except (AttributeError, KeyError):
            # we have a non-reducing function; try to evaluate
            # alternatively we want to evaluate only a column of the input

            # test_apply_to_one_column_of_df the function being applied references
            #  a DataFrame column, but aggregate_item_by_item operates column-wise
            #  on Series, raising AttributeError or KeyError
            #  (depending on whether the column lookup uses getattr/__getitem__)
            result = _apply(
                grouped, how, *args, include_groups=self.include_groups, **kwargs
            )

        except ValueError as err:
            if "Must produce aggregated value" in str(err):
                # raised in _aggregate_named
                # see test_apply_without_aggregation, test_apply_with_mutated_index
                pass
            else:
                raise

            # we have a non-reducing function
            # try to evaluate
            result = _apply(
                grouped, how, *args, include_groups=self.include_groups, **kwargs
            )

        return self._wrap_result(result)

    @final
    def _get_resampler_for_grouping(
        self, groupby: GroupBy, key, include_groups: bool = True
    ):
        """
        Return the correct class for resampling with groupby.
        """
        return self._resampler_for_grouping(
            groupby=groupby, key=key, parent=self, include_groups=include_groups
        )

    def _wrap_result(self, result):
        """
        Potentially wrap any results.
        """
        # GH 47705
        obj = self.obj
        if (
            isinstance(result, ABCDataFrame)
            and len(result) == 0
            and not isinstance(result.index, PeriodIndex)
        ):
            result = result.set_index(
                _asfreq_compat(obj.index[:0], freq=self.freq), append=True
            )

        if isinstance(result, ABCSeries) and self._selection is not None:
            result.name = self._selection

        if isinstance(result, ABCSeries) and result.empty:
            # When index is all NaT, result is empty but index is not
            result.index = _asfreq_compat(obj.index[:0], freq=self.freq)
            result.name = getattr(obj, "name", None)

        if self._timegrouper._arrow_dtype is not None:
            result.index = result.index.astype(self._timegrouper._arrow_dtype)

        return result

    @final
    def ffill(self, limit: int | None = None):
        """
        Forward fill the values.

        Parameters
        ----------
        limit : int, optional
            Limit of how many values to fill.

        Returns
        -------
        An upsampled Series.

        See Also
        --------
        Series.fillna: Fill NA/NaN values using the specified method.
        DataFrame.fillna: Fill NA/NaN values using the specified method.

        Examples
        --------
        Here we only create a ``Series``.

        >>> ser = pd.Series([1, 2, 3, 4], index=pd.DatetimeIndex(
        ...                 ['2023-01-01', '2023-01-15', '2023-02-01', '2023-02-15']))
        >>> ser
        2023-01-01    1
        2023-01-15    2
        2023-02-01    3
        2023-02-15    4
        dtype: int64

        Example for ``ffill`` with downsampling (we have fewer dates after resampling):

        >>> ser.resample('MS').ffill()
        2023-01-01    1
        2023-02-01    3
        Freq: MS, dtype: int64

        Example for ``ffill`` with upsampling (fill the new dates with
        the previous value):

        >>> ser.resample('W').ffill()
        2023-01-01    1
        2023-01-08    1
        2023-01-15    2
        2023-01-22    2
        2023-01-29    2
        2023-02-05    3
        2023-02-12    3
        2023-02-19    4
        Freq: W-SUN, dtype: int64

        With upsampling and limiting (only fill the first new date with the
        previous value):

        >>> ser.resample('W').ffill(limit=1)
        2023-01-01    1.0
        2023-01-08    1.0
        2023-01-15    2.0
        2023-01-22    2.0
        2023-01-29    NaN
        2023-02-05    3.0
        2023-02-12    NaN
        2023-02-19    4.0
        Freq: W-SUN, dtype: float64
        """
        return self._upsample("ffill", limit=limit)

    @final
    def nearest(self, limit: int | None = None):
        """
        Resample by using the nearest value.

        When resampling data, missing values may appear (e.g., when the
        resampling frequency is higher than the original frequency).
        The `nearest` method will replace ``NaN`` values that appeared in
        the resampled data with the value from the nearest member of the
        sequence, based on the index value.
        Missing values that existed in the original data will not be modified.
        If `limit` is given, fill only this many values in each direction for
        each of the original values.

        Parameters
        ----------
        limit : int, optional
            Limit of how many values to fill.

        Returns
        -------
        Series or DataFrame
            An upsampled Series or DataFrame with ``NaN`` values filled with
            their nearest value.

        See Also
        --------
        backfill : Backward fill the new missing values in the resampled data.
        pad : Forward fill ``NaN`` values.

        Examples
        --------
        >>> s = pd.Series([1, 2],
        ...               index=pd.date_range('20180101',
        ...                                   periods=2,
        ...                                   freq='1h'))
        >>> s
        2018-01-01 00:00:00    1
        2018-01-01 01:00:00    2
        Freq: h, dtype: int64

        >>> s.resample('15min').nearest()
        2018-01-01 00:00:00    1
        2018-01-01 00:15:00    1
        2018-01-01 00:30:00    2
        2018-01-01 00:45:00    2
        2018-01-01 01:00:00    2
        Freq: 15min, dtype: int64

        Limit the number of upsampled values imputed by the nearest:

        >>> s.resample('15min').nearest(limit=1)
        2018-01-01 00:00:00    1.0
        2018-01-01 00:15:00    1.0
        2018-01-01 00:30:00    NaN
        2018-01-01 00:45:00    2.0
        2018-01-01 01:00:00    2.0
        Freq: 15min, dtype: float64
        """
        return self._upsample("nearest", limit=limit)

    @final
    def bfill(self, limit: int | None = None):
        """
        Backward fill the new missing values in the resampled data.

        In statistics, imputation is the process of replacing missing data with
        substituted values [1]_. When resampling data, missing values may
        appear (e.g., when the resampling frequency is higher than the original
        frequency). The backward fill will replace NaN values that appeared in
        the resampled data with the next value in the original sequence.
        Missing values that existed in the original data will not be modified.

        Parameters
        ----------
        limit : int, optional
            Limit of how many values to fill.

        Returns
        -------
        Series, DataFrame
            An upsampled Series or DataFrame with backward filled NaN values.

        See Also
        --------
        bfill : Alias of backfill.
        fillna : Fill NaN values using the specified method, which can be
            'backfill'.
        nearest : Fill NaN values with nearest neighbor starting from center.
        ffill : Forward fill NaN values.
        Series.fillna : Fill NaN values in the Series using the
            specified method, which can be 'backfill'.
        DataFrame.fillna : Fill NaN values in the DataFrame using the
            specified method, which can be 'backfill'.

        References
        ----------
        .. [1] https://en.wikipedia.org/wiki/Imputation_(statistics)

        Examples
        --------
        Resampling a Series:

        >>> s = pd.Series([1, 2, 3],
        ...               index=pd.date_range('20180101', periods=3, freq='h'))
        >>> s
        2018-01-01 00:00:00    1
        2018-01-01 01:00:00    2
        2018-01-01 02:00:00    3
        Freq: h, dtype: int64

        >>> s.resample('30min').bfill()
        2018-01-01 00:00:00    1
        2018-01-01 00:30:00    2
        2018-01-01 01:00:00    2
        2018-01-01 01:30:00    3
        2018-01-01 02:00:00    3
        Freq: 30min, dtype: int64

        >>> s.resample('15min').bfill(limit=2)
        2018-01-01 00:00:00    1.0
        2018-01-01 00:15:00    NaN
        2018-01-01 00:30:00    2.0
        2018-01-01 00:45:00    2.0
        2018-01-01 01:00:00    2.0
        2018-01-01 01:15:00    NaN
        2018-01-01 01:30:00    3.0
        2018-01-01 01:45:00    3.0
        2018-01-01 02:00:00    3.0
        Freq: 15min, dtype: float64

        Resampling a DataFrame that has missing values:

        >>> df = pd.DataFrame({'a': [2, np.nan, 6], 'b': [1, 3, 5]},
        ...                   index=pd.date_range('20180101', periods=3,
        ...                                       freq='h'))
        >>> df
                               a  b
        2018-01-01 00:00:00  2.0  1
        2018-01-01 01:00:00  NaN  3
        2018-01-01 02:00:00  6.0  5

        >>> df.resample('30min').bfill()
                               a  b
        2018-01-01 00:00:00  2.0  1
        2018-01-01 00:30:00  NaN  3
        2018-01-01 01:00:00  NaN  3
        2018-01-01 01:30:00  6.0  5
        2018-01-01 02:00:00  6.0  5

        >>> df.resample('15min').bfill(limit=2)
                               a    b
        2018-01-01 00:00:00  2.0  1.0
        2018-01-01 00:15:00  NaN  NaN
        2018-01-01 00:30:00  NaN  3.0
        2018-01-01 00:45:00  NaN  3.0
        2018-01-01 01:00:00  NaN  3.0
        2018-01-01 01:15:00  NaN  NaN
        2018-01-01 01:30:00  6.0  5.0
        2018-01-01 01:45:00  6.0  5.0
        2018-01-01 02:00:00  6.0  5.0
        """
        return self._upsample("bfill", limit=limit)

    @final
    def fillna(self, method, limit: int | None = None):
        """
        Fill missing values introduced by upsampling.

        In statistics, imputation is the process of replacing missing data with
        substituted values [1]_. When resampling data, missing values may
        appear (e.g., when the resampling frequency is higher than the original
        frequency).

        Missing values that existed in the original data will
        not be modified.

        Parameters
        ----------
        method : {'pad', 'backfill', 'ffill', 'bfill', 'nearest'}
            Method to use for filling holes in resampled data

            * 'pad' or 'ffill': use previous valid observation to fill gap
              (forward fill).
            * 'backfill' or 'bfill': use next valid observation to fill gap.
            * 'nearest': use nearest valid observation to fill gap.

        limit : int, optional
            Limit of how many consecutive missing values to fill.

        Returns
        -------
        Series or DataFrame
            An upsampled Series or DataFrame with missing values filled.

        See Also
        --------
        bfill : Backward fill NaN values in the resampled data.
        ffill : Forward fill NaN values in the resampled data.
        nearest : Fill NaN values in the resampled data
            with nearest neighbor starting from center.
        interpolate : Fill NaN values using interpolation.
        Series.fillna : Fill NaN values in the Series using the
            specified method, which can be 'bfill' and 'ffill'.
        DataFrame.fillna : Fill NaN values in the DataFrame using the
            specified method, which can be 'bfill' and 'ffill'.

        References
        ----------
        .. [1] https://en.wikipedia.org/wiki/Imputation_(statistics)

        Examples
        --------
        Resampling a Series:

        >>> s = pd.Series([1, 2, 3],
        ...               index=pd.date_range('20180101', periods=3, freq='h'))
        >>> s
        2018-01-01 00:00:00    1
        2018-01-01 01:00:00    2
        2018-01-01 02:00:00    3
        Freq: h, dtype: int64

        Without filling the missing values you get:

        >>> s.resample("30min").asfreq()
        2018-01-01 00:00:00    1.0
        2018-01-01 00:30:00    NaN
        2018-01-01 01:00:00    2.0
        2018-01-01 01:30:00    NaN
        2018-01-01 02:00:00    3.0
        Freq: 30min, dtype: float64

        >>> s.resample('30min').fillna("backfill")
        2018-01-01 00:00:00    1
        2018-01-01 00:30:00    2
        2018-01-01 01:00:00    2
        2018-01-01 01:30:00    3
        2018-01-01 02:00:00    3
        Freq: 30min, dtype: int64

        >>> s.resample('15min').fillna("backfill", limit=2)
        2018-01-01 00:00:00    1.0
        2018-01-01 00:15:00    NaN
        2018-01-01 00:30:00    2.0
        2018-01-01 00:45:00    2.0
        2018-01-01 01:00:00    2.0
        2018-01-01 01:15:00    NaN
        2018-01-01 01:30:00    3.0
        2018-01-01 01:45:00    3.0
        2018-01-01 02:00:00    3.0
        Freq: 15min, dtype: float64

        >>> s.resample('30min').fillna("pad")
        2018-01-01 00:00:00    1
        2018-01-01 00:30:00    1
        2018-01-01 01:00:00    2
        2018-01-01 01:30:00    2
        2018-01-01 02:00:00    3
        Freq: 30min, dtype: int64

        >>> s.resample('30min').fillna("nearest")
        2018-01-01 00:00:00    1
        2018-01-01 00:30:00    2
        2018-01-01 01:00:00    2
        2018-01-01 01:30:00    3
        2018-01-01 02:00:00    3
        Freq: 30min, dtype: int64

        Missing values present before the upsampling are not affected.

        >>> sm = pd.Series([1, None, 3],
        ...                index=pd.date_range('20180101', periods=3, freq='h'))
        >>> sm
        2018-01-01 00:00:00    1.0
        2018-01-01 01:00:00    NaN
        2018-01-01 02:00:00    3.0
        Freq: h, dtype: float64

        >>> sm.resample('30min').fillna('backfill')
        2018-01-01 00:00:00    1.0
        2018-01-01 00:30:00    NaN
        2018-01-01 01:00:00    NaN
        2018-01-01 01:30:00    3.0
        2018-01-01 02:00:00    3.0
        Freq: 30min, dtype: float64

        >>> sm.resample('30min').fillna('pad')
        2018-01-01 00:00:00    1.0
        2018-01-01 00:30:00    1.0
        2018-01-01 01:00:00    NaN
        2018-01-01 01:30:00    NaN
        2018-01-01 02:00:00    3.0
        Freq: 30min, dtype: float64

        >>> sm.resample('30min').fillna('nearest')
        2018-01-01 00:00:00    1.0
        2018-01-01 00:30:00    NaN
        2018-01-01 01:00:00    NaN
        2018-01-01 01:30:00    3.0
        2018-01-01 02:00:00    3.0
        Freq: 30min, dtype: float64

        DataFrame resampling is done column-wise. All the same options are
        available.

        >>> df = pd.DataFrame({'a': [2, np.nan, 6], 'b': [1, 3, 5]},
        ...                   index=pd.date_range('20180101', periods=3,
        ...                                       freq='h'))
        >>> df
                               a  b
        2018-01-01 00:00:00  2.0  1
        2018-01-01 01:00:00  NaN  3
        2018-01-01 02:00:00  6.0  5

        >>> df.resample('30min').fillna("bfill")
                               a  b
        2018-01-01 00:00:00  2.0  1
        2018-01-01 00:30:00  NaN  3
        2018-01-01 01:00:00  NaN  3
        2018-01-01 01:30:00  6.0  5
        2018-01-01 02:00:00  6.0  5
        """
        warnings.warn(
            f"{type(self).__name__}.fillna is deprecated and will be removed "
            "in a future version. Use obj.ffill(), obj.bfill(), "
            "or obj.nearest() instead.",
            FutureWarning,
            stacklevel=find_stack_level(),
        )
        return self._upsample(method, limit=limit)

    @final
    def interpolate(
        self,
        method: InterpolateOptions = "linear",
        *,
        axis: Axis = 0,
        limit: int | None = None,
        inplace: bool = False,
        limit_direction: Literal["forward", "backward", "both"] = "forward",
        limit_area=None,
        downcast=lib.no_default,
        **kwargs,
    ):
        """
        Interpolate values between target timestamps according to different methods.

        The original index is first reindexed to target timestamps
        (see :meth:`core.resample.Resampler.asfreq`),
        then the interpolation of ``NaN`` values via :meth:`DataFrame.interpolate`
        happens.

        Parameters
        ----------
        method : str, default 'linear'
            Interpolation technique to use. One of:

            * 'linear': Ignore the index and treat the values as equally
              spaced. This is the only method supported on MultiIndexes.
            * 'time': Works on daily and higher resolution data to interpolate
              given length of interval.
            * 'index', 'values': use the actual numerical values of the index.
            * 'pad': Fill in NaNs using existing values.
            * 'nearest', 'zero', 'slinear', 'quadratic', 'cubic',
              'barycentric', 'polynomial': Passed to
              `scipy.interpolate.interp1d`, whereas 'spline' is passed to
              `scipy.interpolate.UnivariateSpline`. These methods use the numerical
              values of the index.  Both 'polynomial' and 'spline' require that
              you also specify an `order` (int), e.g.
              ``df.interpolate(method='polynomial', order=5)``. Note that,
              `slinear` method in Pandas refers to the Scipy first order `spline`
              instead of Pandas first order `spline`.
            * 'krogh', 'piecewise_polynomial', 'spline', 'pchip', 'akima',
              'cubicspline': Wrappers around the SciPy interpolation methods of
              similar names. See `Notes`.
            * 'from_derivatives': Refers to
              `scipy.interpolate.BPoly.from_derivatives`.

        axis : {{0 or 'index', 1 or 'columns', None}}, default None
            Axis to interpolate along. For `Series` this parameter is unused
            and defaults to 0.
        limit : int, optional
            Maximum number of consecutive NaNs to fill. Must be greater than
            0.
        inplace : bool, default False
            Update the data in place if possible.
        limit_direction : {{'forward', 'backward', 'both'}}, Optional
            Consecutive NaNs will be filled in this direction.

            If limit is specified:
                * If 'method' is 'pad' or 'ffill', 'limit_direction' must be 'forward'.
                * If 'method' is 'backfill' or 'bfill', 'limit_direction' must be
                  'backwards'.

            If 'limit' is not specified:
                * If 'method' is 'backfill' or 'bfill', the default is 'backward'
                * else the default is 'forward'

                raises ValueError if `limit_direction` is 'forward' or 'both' and
                    method is 'backfill' or 'bfill'.
                raises ValueError if `limit_direction` is 'backward' or 'both' and
                    method is 'pad' or 'ffill'.

        limit_area : {{`None`, 'inside', 'outside'}}, default None
            If limit is specified, consecutive NaNs will be filled with this
            restriction.

            * ``None``: No fill restriction.
            * 'inside': Only fill NaNs surrounded by valid values
              (interpolate).
            * 'outside': Only fill NaNs outside valid values (extrapolate).

        downcast : optional, 'infer' or None, defaults to None
            Downcast dtypes if possible.

            .. deprecated:: 2.1.0

        ``**kwargs`` : optional
            Keyword arguments to pass on to the interpolating function.

        Returns
        -------
        DataFrame or Series
            Interpolated values at the specified freq.

        See Also
        --------
        core.resample.Resampler.asfreq: Return the values at the new freq,
            essentially a reindex.
        DataFrame.interpolate: Fill NaN values using an interpolation method.

        Notes
        -----
        For high-frequent or non-equidistant time-series with timestamps
        the reindexing followed by interpolation may lead to information loss
        as shown in the last example.

        Examples
        --------

        >>> start = "2023-03-01T07:00:00"
        >>> timesteps = pd.date_range(start, periods=5, freq="s")
        >>> series = pd.Series(data=[1, -1, 2, 1, 3], index=timesteps)
        >>> series
        2023-03-01 07:00:00    1
        2023-03-01 07:00:01   -1
        2023-03-01 07:00:02    2
        2023-03-01 07:00:03    1
        2023-03-01 07:00:04    3
        Freq: s, dtype: int64

        Upsample the dataframe to 0.5Hz by providing the period time of 2s.

        >>> series.resample("2s").interpolate("linear")
        2023-03-01 07:00:00    1
        2023-03-01 07:00:02    2
        2023-03-01 07:00:04    3
        Freq: 2s, dtype: int64

        Downsample the dataframe to 2Hz by providing the period time of 500ms.

        >>> series.resample("500ms").interpolate("linear")
        2023-03-01 07:00:00.000    1.0
        2023-03-01 07:00:00.500    0.0
        2023-03-01 07:00:01.000   -1.0
        2023-03-01 07:00:01.500    0.5
        2023-03-01 07:00:02.000    2.0
        2023-03-01 07:00:02.500    1.5
        2023-03-01 07:00:03.000    1.0
        2023-03-01 07:00:03.500    2.0
        2023-03-01 07:00:04.000    3.0
        Freq: 500ms, dtype: float64

        Internal reindexing with ``asfreq()`` prior to interpolation leads to
        an interpolated timeseries on the basis the reindexed timestamps (anchors).
        Since not all datapoints from original series become anchors,
        it can lead to misleading interpolation results as in the following example:

        >>> series.resample("400ms").interpolate("linear")
        2023-03-01 07:00:00.000    1.0
        2023-03-01 07:00:00.400    1.2
        2023-03-01 07:00:00.800    1.4
        2023-03-01 07:00:01.200    1.6
        2023-03-01 07:00:01.600    1.8
        2023-03-01 07:00:02.000    2.0
        2023-03-01 07:00:02.400    2.2
        2023-03-01 07:00:02.800    2.4
        2023-03-01 07:00:03.200    2.6
        2023-03-01 07:00:03.600    2.8
        2023-03-01 07:00:04.000    3.0
        Freq: 400ms, dtype: float64

        Note that the series erroneously increases between two anchors
        ``07:00:00`` and ``07:00:02``.
        """
        assert downcast is lib.no_default  # just checking coverage
        result = self._upsample("asfreq")
        return result.interpolate(
            method=method,
            axis=axis,
            limit=limit,
            inplace=inplace,
            limit_direction=limit_direction,
            limit_area=limit_area,
            downcast=downcast,
            **kwargs,
        )

    @final
    def asfreq(self, fill_value=None):
        """
        Return the values at the new freq, essentially a reindex.

        Parameters
        ----------
        fill_value : scalar, optional
            Value to use for missing values, applied during upsampling (note
            this does not fill NaNs that already were present).

        Returns
        -------
        DataFrame or Series
            Values at the specified freq.

        See Also
        --------
        Series.asfreq: Convert TimeSeries to specified frequency.
        DataFrame.asfreq: Convert TimeSeries to specified frequency.

        Examples
        --------

        >>> ser = pd.Series([1, 2, 3, 4], index=pd.DatetimeIndex(
        ...                 ['2023-01-01', '2023-01-31', '2023-02-01', '2023-02-28']))
        >>> ser
        2023-01-01    1
        2023-01-31    2
        2023-02-01    3
        2023-02-28    4
        dtype: int64
        >>> ser.resample('MS').asfreq()
        2023-01-01    1
        2023-02-01    3
        Freq: MS, dtype: int64
        """
        return self._upsample("asfreq", fill_value=fill_value)

    @final
    def sum(
        self,
        numeric_only: bool = False,
        min_count: int = 0,
        *args,
        **kwargs,
    ):
        """
        Compute sum of group values.

        Parameters
        ----------
        numeric_only : bool, default False
            Include only float, int, boolean columns.

            .. versionchanged:: 2.0.0

                numeric_only no longer accepts ``None``.

        min_count : int, default 0
            The required number of valid values to perform the operation. If fewer
            than ``min_count`` non-NA values are present the result will be NA.

        Returns
        -------
        Series or DataFrame
            Computed sum of values within each group.

        Examples
        --------
        >>> ser = pd.Series([1, 2, 3, 4], index=pd.DatetimeIndex(
        ...                 ['2023-01-01', '2023-01-15', '2023-02-01', '2023-02-15']))
        >>> ser
        2023-01-01    1
        2023-01-15    2
        2023-02-01    3
        2023-02-15    4
        dtype: int64
        >>> ser.resample('MS').sum()
        2023-01-01    3
        2023-02-01    7
        Freq: MS, dtype: int64
        """
        maybe_warn_args_and_kwargs(type(self), "sum", args, kwargs)
        nv.validate_resampler_func("sum", args, kwargs)
        return self._downsample("sum", numeric_only=numeric_only, min_count=min_count)

    @final
    def prod(
        self,
        numeric_only: bool = False,
        min_count: int = 0,
        *args,
        **kwargs,
    ):
        """
        Compute prod of group values.

        Parameters
        ----------
        numeric_only : bool, default False
            Include only float, int, boolean columns.

            .. versionchanged:: 2.0.0

                numeric_only no longer accepts ``None``.

        min_count : int, default 0
            The required number of valid values to perform the operation. If fewer
            than ``min_count`` non-NA values are present the result will be NA.

        Returns
        -------
        Series or DataFrame
            Computed prod of values within each group.

        Examples
        --------
        >>> ser = pd.Series([1, 2, 3, 4], index=pd.DatetimeIndex(
        ...                 ['2023-01-01', '2023-01-15', '2023-02-01', '2023-02-15']))
        >>> ser
        2023-01-01    1
        2023-01-15    2
        2023-02-01    3
        2023-02-15    4
        dtype: int64
        >>> ser.resample('MS').prod()
        2023-01-01    2
        2023-02-01   12
        Freq: MS, dtype: int64
        """
        maybe_warn_args_and_kwargs(type(self), "prod", args, kwargs)
        nv.validate_resampler_func("prod", args, kwargs)
        return self._downsample("prod", numeric_only=numeric_only, min_count=min_count)

    @final
    def min(
        self,
        numeric_only: bool = False,
        min_count: int = 0,
        *args,
        **kwargs,
    ):
        """
        Compute min value of group.

        Returns
        -------
        Series or DataFrame

        Examples
        --------
        >>> ser = pd.Series([1, 2, 3, 4], index=pd.DatetimeIndex(
        ...                 ['2023-01-01', '2023-01-15', '2023-02-01', '2023-02-15']))
        >>> ser
        2023-01-01    1
        2023-01-15    2
        2023-02-01    3
        2023-02-15    4
        dtype: int64
        >>> ser.resample('MS').min()
        2023-01-01    1
        2023-02-01    3
        Freq: MS, dtype: int64
        """

        maybe_warn_args_and_kwargs(type(self), "min", args, kwargs)
        nv.validate_resampler_func("min", args, kwargs)
        return self._downsample("min", numeric_only=numeric_only, min_count=min_count)

    @final
    def max(
        self,
        numeric_only: bool = False,
        min_count: int = 0,
        *args,
        **kwargs,
    ):
        """
        Compute max value of group.

        Returns
        -------
        Series or DataFrame

        Examples
        --------
        >>> ser = pd.Series([1, 2, 3, 4], index=pd.DatetimeIndex(
        ...                 ['2023-01-01', '2023-01-15', '2023-02-01', '2023-02-15']))
        >>> ser
        2023-01-01    1
        2023-01-15    2
        2023-02-01    3
        2023-02-15    4
        dtype: int64
        >>> ser.resample('MS').max()
        2023-01-01    2
        2023-02-01    4
        Freq: MS, dtype: int64
        """
        maybe_warn_args_and_kwargs(type(self), "max", args, kwargs)
        nv.validate_resampler_func("max", args, kwargs)
        return self._downsample("max", numeric_only=numeric_only, min_count=min_count)

    @final
    @doc(GroupBy.first)
    def first(
        self,
        numeric_only: bool = False,
        min_count: int = 0,
        skipna: bool = True,
        *args,
        **kwargs,
    ):
        maybe_warn_args_and_kwargs(type(self), "first", args, kwargs)
        nv.validate_resampler_func("first", args, kwargs)
        return self._downsample(
            "first", numeric_only=numeric_only, min_count=min_count, skipna=skipna
        )

    @final
    @doc(GroupBy.last)
    def last(
        self,
        numeric_only: bool = False,
        min_count: int = 0,
        skipna: bool = True,
        *args,
        **kwargs,
    ):
        maybe_warn_args_and_kwargs(type(self), "last", args, kwargs)
        nv.validate_resampler_func("last", args, kwargs)
        return self._downsample(
            "last", numeric_only=numeric_only, min_count=min_count, skipna=skipna
        )

    @final
    @doc(GroupBy.median)
    def median(self, numeric_only: bool = False, *args, **kwargs):
        maybe_warn_args_and_kwargs(type(self), "median", args, kwargs)
        nv.validate_resampler_func("median", args, kwargs)
        return self._downsample("median", numeric_only=numeric_only)

    @final
    def mean(
        self,
        numeric_only: bool = False,
        *args,
        **kwargs,
    ):
        """
        Compute mean of groups, excluding missing values.

        Parameters
        ----------
        numeric_only : bool, default False
            Include only `float`, `int` or `boolean` data.

            .. versionchanged:: 2.0.0

                numeric_only now defaults to ``False``.

        Returns
        -------
        DataFrame or Series
            Mean of values within each group.

        Examples
        --------

        >>> ser = pd.Series([1, 2, 3, 4], index=pd.DatetimeIndex(
        ...                 ['2023-01-01', '2023-01-15', '2023-02-01', '2023-02-15']))
        >>> ser
        2023-01-01    1
        2023-01-15    2
        2023-02-01    3
        2023-02-15    4
        dtype: int64
        >>> ser.resample('MS').mean()
        2023-01-01    1.5
        2023-02-01    3.5
        Freq: MS, dtype: float64
        """
        maybe_warn_args_and_kwargs(type(self), "mean", args, kwargs)
        nv.validate_resampler_func("mean", args, kwargs)
        return self._downsample("mean", numeric_only=numeric_only)

    @final
    def std(
        self,
        ddof: int = 1,
        numeric_only: bool = False,
        *args,
        **kwargs,
    ):
        """
        Compute standard deviation of groups, excluding missing values.

        Parameters
        ----------
        ddof : int, default 1
            Degrees of freedom.
        numeric_only : bool, default False
            Include only `float`, `int` or `boolean` data.

            .. versionadded:: 1.5.0

            .. versionchanged:: 2.0.0

                numeric_only now defaults to ``False``.

        Returns
        -------
        DataFrame or Series
            Standard deviation of values within each group.

        Examples
        --------

        >>> ser = pd.Series([1, 3, 2, 4, 3, 8],
        ...                 index=pd.DatetimeIndex(['2023-01-01',
        ...                                         '2023-01-10',
        ...                                         '2023-01-15',
        ...                                         '2023-02-01',
        ...                                         '2023-02-10',
        ...                                         '2023-02-15']))
        >>> ser.resample('MS').std()
        2023-01-01    1.000000
        2023-02-01    2.645751
        Freq: MS, dtype: float64
        """
        maybe_warn_args_and_kwargs(type(self), "std", args, kwargs)
        nv.validate_resampler_func("std", args, kwargs)
        return self._downsample("std", ddof=ddof, numeric_only=numeric_only)

    @final
    def var(
        self,
        ddof: int = 1,
        numeric_only: bool = False,
        *args,
        **kwargs,
    ):
        """
        Compute variance of groups, excluding missing values.

        Parameters
        ----------
        ddof : int, default 1
            Degrees of freedom.

        numeric_only : bool, default False
            Include only `float`, `int` or `boolean` data.

            .. versionadded:: 1.5.0

            .. versionchanged:: 2.0.0

                numeric_only now defaults to ``False``.

        Returns
        -------
        DataFrame or Series
            Variance of values within each group.

        Examples
        --------

        >>> ser = pd.Series([1, 3, 2, 4, 3, 8],
        ...                 index=pd.DatetimeIndex(['2023-01-01',
        ...                                         '2023-01-10',
        ...                                         '2023-01-15',
        ...                                         '2023-02-01',
        ...                                         '2023-02-10',
        ...                                         '2023-02-15']))
        >>> ser.resample('MS').var()
        2023-01-01    1.0
        2023-02-01    7.0
        Freq: MS, dtype: float64

        >>> ser.resample('MS').var(ddof=0)
        2023-01-01    0.666667
        2023-02-01    4.666667
        Freq: MS, dtype: float64
        """
        maybe_warn_args_and_kwargs(type(self), "var", args, kwargs)
        nv.validate_resampler_func("var", args, kwargs)
        return self._downsample("var", ddof=ddof, numeric_only=numeric_only)

    @final
    @doc(GroupBy.sem)
    def sem(
        self,
        ddof: int = 1,
        numeric_only: bool = False,
        *args,
        **kwargs,
    ):
        maybe_warn_args_and_kwargs(type(self), "sem", args, kwargs)
        nv.validate_resampler_func("sem", args, kwargs)
        return self._downsample("sem", ddof=ddof, numeric_only=numeric_only)

    @final
    @doc(GroupBy.ohlc)
    def ohlc(
        self,
        *args,
        **kwargs,
    ):
        maybe_warn_args_and_kwargs(type(self), "ohlc", args, kwargs)
        nv.validate_resampler_func("ohlc", args, kwargs)

        ax = self.ax
        obj = self._obj_with_exclusions
        if len(ax) == 0:
            # GH#42902
            obj = obj.copy()
            obj.index = _asfreq_compat(obj.index, self.freq)
            if obj.ndim == 1:
                obj = obj.to_frame()
                obj = obj.reindex(["open", "high", "low", "close"], axis=1)
            else:
                mi = MultiIndex.from_product(
                    [obj.columns, ["open", "high", "low", "close"]]
                )
                obj = obj.reindex(mi, axis=1)
            return obj

        return self._downsample("ohlc")

    @final
    @doc(SeriesGroupBy.nunique)
    def nunique(
        self,
        *args,
        **kwargs,
    ):
        maybe_warn_args_and_kwargs(type(self), "nunique", args, kwargs)
        nv.validate_resampler_func("nunique", args, kwargs)
        return self._downsample("nunique")

    @final
    @doc(GroupBy.size)
    def size(self):
        result = self._downsample("size")

        # If the result is a non-empty DataFrame we stack to get a Series
        # GH 46826
        if isinstance(result, ABCDataFrame) and not result.empty:
            result = result.stack(future_stack=True)

        if not len(self.ax):
            from pandas import Series

            if self._selected_obj.ndim == 1:
                name = self._selected_obj.name
            else:
                name = None
            result = Series([], index=result.index, dtype="int64", name=name)
        return result

    @final
    @doc(GroupBy.count)
    def count(self):
        result = self._downsample("count")
        if not len(self.ax):
            if self._selected_obj.ndim == 1:
                result = type(self._selected_obj)(
                    [], index=result.index, dtype="int64", name=self._selected_obj.name
                )
            else:
                from pandas import DataFrame

                result = DataFrame(
                    [], index=result.index, columns=result.columns, dtype="int64"
                )

        return result

    @final
    def quantile(self, q: float | list[float] | AnyArrayLike = 0.5, **kwargs):
        """
        Return value at the given quantile.

        Parameters
        ----------
        q : float or array-like, default 0.5 (50% quantile)

        Returns
        -------
        DataFrame or Series
            Quantile of values within each group.

        See Also
        --------
        Series.quantile
            Return a series, where the index is q and the values are the quantiles.
        DataFrame.quantile
            Return a DataFrame, where the columns are the columns of self,
            and the values are the quantiles.
        DataFrameGroupBy.quantile
            Return a DataFrame, where the columns are groupby columns,
            and the values are its quantiles.

        Examples
        --------

        >>> ser = pd.Series([1, 3, 2, 4, 3, 8],
        ...                 index=pd.DatetimeIndex(['2023-01-01',
        ...                                         '2023-01-10',
        ...                                         '2023-01-15',
        ...                                         '2023-02-01',
        ...                                         '2023-02-10',
        ...                                         '2023-02-15']))
        >>> ser.resample('MS').quantile()
        2023-01-01    2.0
        2023-02-01    4.0
        Freq: MS, dtype: float64

        >>> ser.resample('MS').quantile(.25)
        2023-01-01    1.5
        2023-02-01    3.5
        Freq: MS, dtype: float64
        """
        return self._downsample("quantile", q=q, **kwargs)


class _GroupByMixin(PandasObject, SelectionMixin):
    """
    Provide the groupby facilities.
    """

    _attributes: list[str]  # in practice the same as Resampler._attributes
    _selection: IndexLabel | None = None
    _groupby: GroupBy
    _timegrouper: TimeGrouper

    def __init__(
        self,
        *,
        parent: Resampler,
        groupby: GroupBy,
        key=None,
        selection: IndexLabel | None = None,
        include_groups: bool = False,
    ) -> None:
        # reached via ._gotitem and _get_resampler_for_grouping

        assert isinstance(groupby, GroupBy), type(groupby)

        # parent is always a Resampler, sometimes a _GroupByMixin
        assert isinstance(parent, Resampler), type(parent)

        # initialize our GroupByMixin object with
        # the resampler attributes
        for attr in self._attributes:
            setattr(self, attr, getattr(parent, attr))
        self._selection = selection

        self.binner = parent.binner
        self.key = key

        self._groupby = groupby
        self._timegrouper = copy.copy(parent._timegrouper)

        self.ax = parent.ax
        self.obj = parent.obj
        self.include_groups = include_groups

    @no_type_check
    def _apply(self, f, *args, **kwargs):
        """
        Dispatch to _upsample; we are stripping all of the _upsample kwargs and
        performing the original function call on the grouped object.
        """

        def func(x):
            x = self._resampler_cls(x, timegrouper=self._timegrouper, gpr_index=self.ax)

            if isinstance(f, str):
                return getattr(x, f)(**kwargs)

            return x.apply(f, *args, **kwargs)

        result = _apply(self._groupby, func, include_groups=self.include_groups)
        return self._wrap_result(result)

    _upsample = _apply
    _downsample = _apply
    _groupby_and_aggregate = _apply

    @final
    def _gotitem(self, key, ndim, subset=None):
        """
        Sub-classes to define. Return a sliced object.

        Parameters
        ----------
        key : string / list of selections
        ndim : {1, 2}
            requested ndim of result
        subset : object, default None
            subset to act on
        """
        # create a new object to prevent aliasing
        if subset is None:
            subset = self.obj
            if key is not None:
                subset = subset[key]
            else:
                # reached via Apply.agg_dict_like with selection=None, ndim=1
                assert subset.ndim == 1

        # Try to select from a DataFrame, falling back to a Series
        try:
            if isinstance(key, list) and self.key not in key and self.key is not None:
                key.append(self.key)
            groupby = self._groupby[key]
        except IndexError:
            groupby = self._groupby

        selection = self._infer_selection(key, subset)

        new_rs = type(self)(
            groupby=groupby,
            parent=cast(Resampler, self),
            selection=selection,
        )
        return new_rs


class DatetimeIndexResampler(Resampler):
    ax: DatetimeIndex

    @property
    def _resampler_for_grouping(self):
        return DatetimeIndexResamplerGroupby

    def _get_binner_for_time(self):
        # this is how we are actually creating the bins
        if self.kind == "period":
            return self._timegrouper._get_time_period_bins(self.ax)
        return self._timegrouper._get_time_bins(self.ax)

    def _downsample(self, how, **kwargs):
        """
        Downsample the cython defined function.

        Parameters
        ----------
        how : string / cython mapped function
        **kwargs : kw args passed to how function
        """
        orig_how = how
        how = com.get_cython_func(how) or how
        if orig_how != how:
            warn_alias_replacement(self, orig_how, how)
        ax = self.ax

        # Excludes `on` column when provided
        obj = self._obj_with_exclusions

        if not len(ax):
            # reset to the new freq
            obj = obj.copy()
            obj.index = obj.index._with_freq(self.freq)
            assert obj.index.freq == self.freq, (obj.index.freq, self.freq)
            return obj

        # do we have a regular frequency

        # error: Item "None" of "Optional[Any]" has no attribute "binlabels"
        if (
            (ax.freq is not None or ax.inferred_freq is not None)
            and len(self._grouper.binlabels) > len(ax)
            and how is None
        ):
            # let's do an asfreq
            return self.asfreq()

        # we are downsampling
        # we want to call the actual grouper method here
        if self.axis == 0:
            result = obj.groupby(self._grouper).aggregate(how, **kwargs)
        else:
            # test_resample_axis1
            result = obj.T.groupby(self._grouper).aggregate(how, **kwargs).T

        return self._wrap_result(result)

    def _adjust_binner_for_upsample(self, binner):
        """
        Adjust our binner when upsampling.

        The range of a new index should not be outside specified range
        """
        if self.closed == "right":
            binner = binner[1:]
        else:
            binner = binner[:-1]
        return binner

    def _upsample(self, method, limit: int | None = None, fill_value=None):
        """
        Parameters
        ----------
        method : string {'backfill', 'bfill', 'pad',
            'ffill', 'asfreq'} method for upsampling
        limit : int, default None
            Maximum size gap to fill when reindexing
        fill_value : scalar, default None
            Value to use for missing values

        See Also
        --------
        .fillna: Fill NA/NaN values using the specified method.

        """
        if self.axis:
            raise AssertionError("axis must be 0")
        if self._from_selection:
            raise ValueError(
                "Upsampling from level= or on= selection "
                "is not supported, use .set_index(...) "
                "to explicitly set index to datetime-like"
            )

        ax = self.ax
        obj = self._selected_obj
        binner = self.binner
        res_index = self._adjust_binner_for_upsample(binner)

        # if we have the same frequency as our axis, then we are equal sampling
        if (
            limit is None
            and to_offset(ax.inferred_freq) == self.freq
            and len(obj) == len(res_index)
        ):
            result = obj.copy()
            result.index = res_index
        else:
            if method == "asfreq":
                method = None
            result = obj.reindex(
                res_index, method=method, limit=limit, fill_value=fill_value
            )

        return self._wrap_result(result)

    def _wrap_result(self, result):
        result = super()._wrap_result(result)

        # we may have a different kind that we were asked originally
        # convert if needed
        if self.kind == "period" and not isinstance(result.index, PeriodIndex):
            if isinstance(result.index, MultiIndex):
                # GH 24103 - e.g. groupby resample
                if not isinstance(result.index.levels[-1], PeriodIndex):
                    new_level = result.index.levels[-1].to_period(self.freq)
                    result.index = result.index.set_levels(new_level, level=-1)
            else:
                result.index = result.index.to_period(self.freq)
        return result


# error: Definition of "ax" in base class "_GroupByMixin" is incompatible
# with definition in base class "DatetimeIndexResampler"
class DatetimeIndexResamplerGroupby(  # type: ignore[misc]
    _GroupByMixin, DatetimeIndexResampler
):
    """
    Provides a resample of a groupby implementation
    """

    @property
    def _resampler_cls(self):
        return DatetimeIndexResampler


class PeriodIndexResampler(DatetimeIndexResampler):
    # error: Incompatible types in assignment (expression has type "PeriodIndex", base
    # class "DatetimeIndexResampler" defined the type as "DatetimeIndex")
    ax: PeriodIndex  # type: ignore[assignment]

    @property
    def _resampler_for_grouping(self):
        warnings.warn(
            "Resampling a groupby with a PeriodIndex is deprecated. "
            "Cast to DatetimeIndex before resampling instead.",
            FutureWarning,
            stacklevel=find_stack_level(),
        )
        return PeriodIndexResamplerGroupby

    def _get_binner_for_time(self):
        if self.kind == "timestamp":
            return super()._get_binner_for_time()
        return self._timegrouper._get_period_bins(self.ax)

    def _convert_obj(self, obj: NDFrameT) -> NDFrameT:
        obj = super()._convert_obj(obj)

        if self._from_selection:
            # see GH 14008, GH 12871
            msg = (
                "Resampling from level= or on= selection "
                "with a PeriodIndex is not currently supported, "
                "use .set_index(...) to explicitly set index"
            )
            raise NotImplementedError(msg)

        # convert to timestamp
        if self.kind == "timestamp":
            obj = obj.to_timestamp(how=self.convention)

        return obj

    def _downsample(self, how, **kwargs):
        """
        Downsample the cython defined function.

        Parameters
        ----------
        how : string / cython mapped function
        **kwargs : kw args passed to how function
        """
        # we may need to actually resample as if we are timestamps
        if self.kind == "timestamp":
            return super()._downsample(how, **kwargs)

        orig_how = how
        how = com.get_cython_func(how) or how
        if orig_how != how:
            warn_alias_replacement(self, orig_how, how)
        ax = self.ax

        if is_subperiod(ax.freq, self.freq):
            # Downsampling
            return self._groupby_and_aggregate(how, **kwargs)
        elif is_superperiod(ax.freq, self.freq):
            if how == "ohlc":
                # GH #13083
                # upsampling to subperiods is handled as an asfreq, which works
                # for pure aggregating/reducing methods
                # OHLC reduces along the time dimension, but creates multiple
                # values for each period -> handle by _groupby_and_aggregate()
                return self._groupby_and_aggregate(how)
            return self.asfreq()
        elif ax.freq == self.freq:
            return self.asfreq()

        raise IncompatibleFrequency(
            f"Frequency {ax.freq} cannot be resampled to {self.freq}, "
            "as they are not sub or super periods"
        )

    def _upsample(self, method, limit: int | None = None, fill_value=None):
        """
        Parameters
        ----------
        method : {'backfill', 'bfill', 'pad', 'ffill'}
            Method for upsampling.
        limit : int, default None
            Maximum size gap to fill when reindexing.
        fill_value : scalar, default None
            Value to use for missing values.

        See Also
        --------
        .fillna: Fill NA/NaN values using the specified method.

        """
        # we may need to actually resample as if we are timestamps
        if self.kind == "timestamp":
            return super()._upsample(method, limit=limit, fill_value=fill_value)

        ax = self.ax
        obj = self.obj
        new_index = self.binner

        # Start vs. end of period
        memb = ax.asfreq(self.freq, how=self.convention)

        # Get the fill indexer
        if method == "asfreq":
            method = None
        indexer = memb.get_indexer(new_index, method=method, limit=limit)
        new_obj = _take_new_index(
            obj,
            indexer,
            new_index,
            axis=self.axis,
        )
        return self._wrap_result(new_obj)


# error: Definition of "ax" in base class "_GroupByMixin" is incompatible with
# definition in base class "PeriodIndexResampler"
class PeriodIndexResamplerGroupby(  # type: ignore[misc]
    _GroupByMixin, PeriodIndexResampler
):
    """
    Provides a resample of a groupby implementation.
    """

    @property
    def _resampler_cls(self):
        return PeriodIndexResampler


class TimedeltaIndexResampler(DatetimeIndexResampler):
    # error: Incompatible types in assignment (expression has type "TimedeltaIndex",
    # base class "DatetimeIndexResampler" defined the type as "DatetimeIndex")
    ax: TimedeltaIndex  # type: ignore[assignment]

    @property
    def _resampler_for_grouping(self):
        return TimedeltaIndexResamplerGroupby

    def _get_binner_for_time(self):
        return self._timegrouper._get_time_delta_bins(self.ax)

    def _adjust_binner_for_upsample(self, binner):
        """
        Adjust our binner when upsampling.

        The range of a new index is allowed to be greater than original range
        so we don't need to change the length of a binner, GH 13022
        """
        return binner


# error: Definition of "ax" in base class "_GroupByMixin" is incompatible with
# definition in base class "DatetimeIndexResampler"
class TimedeltaIndexResamplerGroupby(  # type: ignore[misc]
    _GroupByMixin, TimedeltaIndexResampler
):
    """
    Provides a resample of a groupby implementation.
    """

    @property
    def _resampler_cls(self):
        return TimedeltaIndexResampler


def get_resampler(obj: Series | DataFrame, kind=None, **kwds) -> Resampler:
    """
    Create a TimeGrouper and return our resampler.
    """
    tg = TimeGrouper(obj, **kwds)  # type: ignore[arg-type]
    return tg._get_resampler(obj, kind=kind)


get_resampler.__doc__ = Resampler.__doc__


def get_resampler_for_grouping(
    groupby: GroupBy,
    rule,
    how=None,
    fill_method=None,
    limit: int | None = None,
    kind=None,
    on=None,
    include_groups: bool = True,
    **kwargs,
) -> Resampler:
    """
    Return our appropriate resampler when grouping as well.
    """
    # .resample uses 'on' similar to how .groupby uses 'key'
    tg = TimeGrouper(freq=rule, key=on, **kwargs)
    resampler = tg._get_resampler(groupby.obj, kind=kind)
    return resampler._get_resampler_for_grouping(
        groupby=groupby, include_groups=include_groups, key=tg.key
    )


class TimeGrouper(Grouper):
    """
    Custom groupby class for time-interval grouping.

    Parameters
    ----------
    freq : pandas date offset or offset alias for identifying bin edges
    closed : closed end of interval; 'left' or 'right'
    label : interval boundary to use for labeling; 'left' or 'right'
    convention : {'start', 'end', 'e', 's'}
        If axis is PeriodIndex
    """

    _attributes = Grouper._attributes + (
        "closed",
        "label",
        "how",
        "kind",
        "convention",
        "origin",
        "offset",
    )

    origin: TimeGrouperOrigin

    def __init__(
        self,
        obj: Grouper | None = None,
        freq: Frequency = "Min",
        key: str | None = None,
        closed: Literal["left", "right"] | None = None,
        label: Literal["left", "right"] | None = None,
        how: str = "mean",
        axis: Axis = 0,
        fill_method=None,
        limit: int | None = None,
        kind: str | None = None,
        convention: Literal["start", "end", "e", "s"] | None = None,
        origin: Literal["epoch", "start", "start_day", "end", "end_day"]
        | TimestampConvertibleTypes = "start_day",
        offset: TimedeltaConvertibleTypes | None = None,
        group_keys: bool = False,
        **kwargs,
    ) -> None:
        # Check for correctness of the keyword arguments which would
        # otherwise silently use the default if misspelled
        if label not in {None, "left", "right"}:
            raise ValueError(f"Unsupported value {label} for `label`")
        if closed not in {None, "left", "right"}:
            raise ValueError(f"Unsupported value {closed} for `closed`")
        if convention not in {None, "start", "end", "e", "s"}:
            raise ValueError(f"Unsupported value {convention} for `convention`")

        if (
            key is None
            and obj is not None
            and isinstance(obj.index, PeriodIndex)  # type: ignore[attr-defined]
            or (
                key is not None
                and obj is not None
                and getattr(obj[key], "dtype", None) == "period"  # type: ignore[index]
            )
        ):
            freq = to_offset(freq, is_period=True)
        else:
            freq = to_offset(freq)

        end_types = {"ME", "YE", "QE", "BME", "BYE", "BQE", "W"}
        rule = freq.rule_code
        if rule in end_types or ("-" in rule and rule[: rule.find("-")] in end_types):
            if closed is None:
                closed = "right"
            if label is None:
                label = "right"
        else:
            # The backward resample sets ``closed`` to ``'right'`` by default
            # since the last value should be considered as the edge point for
            # the last bin. When origin in "end" or "end_day", the value for a
            # specific ``Timestamp`` index stands for the resample result from
            # the current ``Timestamp`` minus ``freq`` to the current
            # ``Timestamp`` with a right close.
            if origin in ["end", "end_day"]:
                if closed is None:
                    closed = "right"
                if label is None:
                    label = "right"
            else:
                if closed is None:
                    closed = "left"
                if label is None:
                    label = "left"

        self.closed = closed
        self.label = label
        self.kind = kind
        self.convention = convention if convention is not None else "e"
        self.how = how
        self.fill_method = fill_method
        self.limit = limit
        self.group_keys = group_keys
        self._arrow_dtype: ArrowDtype | None = None

        if origin in ("epoch", "start", "start_day", "end", "end_day"):
            # error: Incompatible types in assignment (expression has type "Union[Union[
            # Timestamp, datetime, datetime64, signedinteger[_64Bit], float, str],
            # Literal['epoch', 'start', 'start_day', 'end', 'end_day']]", variable has
            # type "Union[Timestamp, Literal['epoch', 'start', 'start_day', 'end',
            # 'end_day']]")
            self.origin = origin  # type: ignore[assignment]
        else:
            try:
                self.origin = Timestamp(origin)
            except (ValueError, TypeError) as err:
                raise ValueError(
                    "'origin' should be equal to 'epoch', 'start', 'start_day', "
                    "'end', 'end_day' or "
                    f"should be a Timestamp convertible type. Got '{origin}' instead."
                ) from err

        try:
            self.offset = Timedelta(offset) if offset is not None else None
        except (ValueError, TypeError) as err:
            raise ValueError(
                "'offset' should be a Timedelta convertible type. "
                f"Got '{offset}' instead."
            ) from err

        # always sort time groupers
        kwargs["sort"] = True

        super().__init__(freq=freq, key=key, axis=axis, **kwargs)

    def _get_resampler(self, obj: NDFrame, kind=None) -> Resampler:
        """
        Return my resampler or raise if we have an invalid axis.

        Parameters
        ----------
        obj : Series or DataFrame
        kind : string, optional
            'period','timestamp','timedelta' are valid

        Returns
        -------
        Resampler

        Raises
        ------
        TypeError if incompatible axis

        """
        _, ax, _ = self._set_grouper(obj, gpr_index=None)
        if isinstance(ax, DatetimeIndex):
            return DatetimeIndexResampler(
                obj,
                timegrouper=self,
                kind=kind,
                axis=self.axis,
                group_keys=self.group_keys,
                gpr_index=ax,
            )
        elif isinstance(ax, PeriodIndex) or kind == "period":
            if isinstance(ax, PeriodIndex):
                # GH#53481
                warnings.warn(
                    "Resampling with a PeriodIndex is deprecated. "
                    "Cast index to DatetimeIndex before resampling instead.",
                    FutureWarning,
                    stacklevel=find_stack_level(),
                )
            else:
                warnings.warn(
                    "Resampling with kind='period' is deprecated.  "
                    "Use datetime paths instead.",
                    FutureWarning,
                    stacklevel=find_stack_level(),
                )
            return PeriodIndexResampler(
                obj,
                timegrouper=self,
                kind=kind,
                axis=self.axis,
                group_keys=self.group_keys,
                gpr_index=ax,
            )
        elif isinstance(ax, TimedeltaIndex):
            return TimedeltaIndexResampler(
                obj,
                timegrouper=self,
                axis=self.axis,
                group_keys=self.group_keys,
                gpr_index=ax,
            )

        raise TypeError(
            "Only valid with DatetimeIndex, "
            "TimedeltaIndex or PeriodIndex, "
            f"but got an instance of '{type(ax).__name__}'"
        )

    def _get_grouper(
        self, obj: NDFrameT, validate: bool = True
    ) -> tuple[BinGrouper, NDFrameT]:
        # create the resampler and return our binner
        r = self._get_resampler(obj)
        return r._grouper, cast(NDFrameT, r.obj)

    def _get_time_bins(self, ax: DatetimeIndex):
        if not isinstance(ax, DatetimeIndex):
            raise TypeError(
                "axis must be a DatetimeIndex, but got "
                f"an instance of {type(ax).__name__}"
            )

        if len(ax) == 0:
            binner = labels = DatetimeIndex(
                data=[], freq=self.freq, name=ax.name, dtype=ax.dtype
            )
            return binner, [], labels

        first, last = _get_timestamp_range_edges(
            ax.min(),
            ax.max(),
            self.freq,
            unit=ax.unit,
            closed=self.closed,
            origin=self.origin,
            offset=self.offset,
        )
        # GH #12037
        # use first/last directly instead of call replace() on them
        # because replace() will swallow the nanosecond part
        # thus last bin maybe slightly before the end if the end contains
        # nanosecond part and lead to `Values falls after last bin` error
        # GH 25758: If DST lands at midnight (e.g. 'America/Havana'), user feedback
        # has noted that ambiguous=True provides the most sensible result
        binner = labels = date_range(
            freq=self.freq,
            start=first,
            end=last,
            tz=ax.tz,
            name=ax.name,
            ambiguous=True,
            nonexistent="shift_forward",
            unit=ax.unit,
        )

        ax_values = ax.asi8
        binner, bin_edges = self._adjust_bin_edges(binner, ax_values)

        # general version, knowing nothing about relative frequencies
        bins = lib.generate_bins_dt64(
            ax_values, bin_edges, self.closed, hasnans=ax.hasnans
        )

        if self.closed == "right":
            labels = binner
            if self.label == "right":
                labels = labels[1:]
        elif self.label == "right":
            labels = labels[1:]

        if ax.hasnans:
            binner = binner.insert(0, NaT)
            labels = labels.insert(0, NaT)

        # if we end up with more labels than bins
        # adjust the labels
        # GH4076
        if len(bins) < len(labels):
            labels = labels[: len(bins)]

        return binner, bins, labels

    def _adjust_bin_edges(
        self, binner: DatetimeIndex, ax_values: npt.NDArray[np.int64]
    ) -> tuple[DatetimeIndex, npt.NDArray[np.int64]]:
        # Some hacks for > daily data, see #1471, #1458, #1483

        if self.freq.name in ("BME", "ME", "W") or self.freq.name.split("-")[0] in (
            "BQE",
            "BYE",
            "QE",
            "YE",
            "W",
        ):
            # If the right end-point is on the last day of the month, roll forwards
            # until the last moment of that day. Note that we only do this for offsets
            # which correspond to the end of a super-daily period - "month start", for
            # example, is excluded.
            if self.closed == "right":
                # GH 21459, GH 9119: Adjust the bins relative to the wall time
                edges_dti = binner.tz_localize(None)
                edges_dti = (
                    edges_dti
                    + Timedelta(days=1, unit=edges_dti.unit).as_unit(edges_dti.unit)
                    - Timedelta(1, unit=edges_dti.unit).as_unit(edges_dti.unit)
                )
                bin_edges = edges_dti.tz_localize(binner.tz).asi8
            else:
                bin_edges = binner.asi8

            # intraday values on last day
            if bin_edges[-2] > ax_values.max():
                bin_edges = bin_edges[:-1]
                binner = binner[:-1]
        else:
            bin_edges = binner.asi8
        return binner, bin_edges

    def _get_time_delta_bins(self, ax: TimedeltaIndex):
        if not isinstance(ax, TimedeltaIndex):
            raise TypeError(
                "axis must be a TimedeltaIndex, but got "
                f"an instance of {type(ax).__name__}"
            )

        if not isinstance(self.freq, Tick):
            # GH#51896
            raise ValueError(
                "Resampling on a TimedeltaIndex requires fixed-duration `freq`, "
                f"e.g. '24h' or '3D', not {self.freq}"
            )

        if not len(ax):
            binner = labels = TimedeltaIndex(data=[], freq=self.freq, name=ax.name)
            return binner, [], labels

        start, end = ax.min(), ax.max()

        if self.closed == "right":
            end += self.freq

        labels = binner = timedelta_range(
            start=start, end=end, freq=self.freq, name=ax.name
        )

        end_stamps = labels
        if self.closed == "left":
            end_stamps += self.freq

        bins = ax.searchsorted(end_stamps, side=self.closed)

        if self.offset:
            # GH 10530 & 31809
            labels += self.offset

        return binner, bins, labels

    def _get_time_period_bins(self, ax: DatetimeIndex):
        if not isinstance(ax, DatetimeIndex):
            raise TypeError(
                "axis must be a DatetimeIndex, but got "
                f"an instance of {type(ax).__name__}"
            )

        freq = self.freq

        if len(ax) == 0:
            binner = labels = PeriodIndex(
                data=[], freq=freq, name=ax.name, dtype=ax.dtype
            )
            return binner, [], labels

        labels = binner = period_range(start=ax[0], end=ax[-1], freq=freq, name=ax.name)

        end_stamps = (labels + freq).asfreq(freq, "s").to_timestamp()
        if ax.tz:
            end_stamps = end_stamps.tz_localize(ax.tz)
        bins = ax.searchsorted(end_stamps, side="left")

        return binner, bins, labels

    def _get_period_bins(self, ax: PeriodIndex):
        if not isinstance(ax, PeriodIndex):
            raise TypeError(
                "axis must be a PeriodIndex, but got "
                f"an instance of {type(ax).__name__}"
            )

        memb = ax.asfreq(self.freq, how=self.convention)

        # NaT handling as in pandas._lib.lib.generate_bins_dt64()
        nat_count = 0
        if memb.hasnans:
            # error: Incompatible types in assignment (expression has type
            # "bool_", variable has type "int")  [assignment]
            nat_count = np.sum(memb._isnan)  # type: ignore[assignment]
            memb = memb[~memb._isnan]

        if not len(memb):
            # index contains no valid (non-NaT) values
            bins = np.array([], dtype=np.int64)
            binner = labels = PeriodIndex(data=[], freq=self.freq, name=ax.name)
            if len(ax) > 0:
                # index is all NaT
                binner, bins, labels = _insert_nat_bin(binner, bins, labels, len(ax))
            return binner, bins, labels

        freq_mult = self.freq.n

        start = ax.min().asfreq(self.freq, how=self.convention)
        end = ax.max().asfreq(self.freq, how="end")
        bin_shift = 0

        if isinstance(self.freq, Tick):
            # GH 23882 & 31809: get adjusted bin edge labels with 'origin'
            # and 'origin' support. This call only makes sense if the freq is a
            # Tick since offset and origin are only used in those cases.
            # Not doing this check could create an extra empty bin.
            p_start, end = _get_period_range_edges(
                start,
                end,
                self.freq,
                closed=self.closed,
                origin=self.origin,
                offset=self.offset,
            )

            # Get offset for bin edge (not label edge) adjustment
            start_offset = Period(start, self.freq) - Period(p_start, self.freq)
            # error: Item "Period" of "Union[Period, Any]" has no attribute "n"
            bin_shift = start_offset.n % freq_mult  # type: ignore[union-attr]
            start = p_start

        labels = binner = period_range(
            start=start, end=end, freq=self.freq, name=ax.name
        )

        i8 = memb.asi8

        # when upsampling to subperiods, we need to generate enough bins
        expected_bins_count = len(binner) * freq_mult
        i8_extend = expected_bins_count - (i8[-1] - i8[0])
        rng = np.arange(i8[0], i8[-1] + i8_extend, freq_mult)
        rng += freq_mult
        # adjust bin edge indexes to account for base
        rng -= bin_shift

        # Wrap in PeriodArray for PeriodArray.searchsorted
        prng = type(memb._data)(rng, dtype=memb.dtype)
        bins = memb.searchsorted(prng, side="left")

        if nat_count > 0:
            binner, bins, labels = _insert_nat_bin(binner, bins, labels, nat_count)

        return binner, bins, labels

    def _set_grouper(
        self, obj: NDFrameT, sort: bool = False, *, gpr_index: Index | None = None
    ) -> tuple[NDFrameT, Index, npt.NDArray[np.intp] | None]:
        obj, ax, indexer = super()._set_grouper(obj, sort, gpr_index=gpr_index)
        if isinstance(ax.dtype, ArrowDtype) and ax.dtype.kind in "Mm":
            self._arrow_dtype = ax.dtype
            ax = Index(
                cast(ArrowExtensionArray, ax.array)._maybe_convert_datelike_array()
            )
        return obj, ax, indexer


def _take_new_index(
    obj: NDFrameT, indexer: npt.NDArray[np.intp], new_index: Index, axis: AxisInt = 0
) -> NDFrameT:
    if isinstance(obj, ABCSeries):
        new_values = algos.take_nd(obj._values, indexer)
        # error: Incompatible return value type (got "Series", expected "NDFrameT")
        return obj._constructor(  # type: ignore[return-value]
            new_values, index=new_index, name=obj.name
        )
    elif isinstance(obj, ABCDataFrame):
        if axis == 1:
            raise NotImplementedError("axis 1 is not supported")
        new_mgr = obj._mgr.reindex_indexer(new_axis=new_index, indexer=indexer, axis=1)
        # error: Incompatible return value type (got "DataFrame", expected "NDFrameT")
        return obj._constructor_from_mgr(new_mgr, axes=new_mgr.axes)  # type: ignore[return-value]
    else:
        raise ValueError("'obj' should be either a Series or a DataFrame")


def _get_timestamp_range_edges(
    first: Timestamp,
    last: Timestamp,
    freq: BaseOffset,
    unit: str,
    closed: Literal["right", "left"] = "left",
    origin: TimeGrouperOrigin = "start_day",
    offset: Timedelta | None = None,
) -> tuple[Timestamp, Timestamp]:
    """
    Adjust the `first` Timestamp to the preceding Timestamp that resides on
    the provided offset. Adjust the `last` Timestamp to the following
    Timestamp that resides on the provided offset. Input Timestamps that
    already reside on the offset will be adjusted depending on the type of
    offset and the `closed` parameter.

    Parameters
    ----------
    first : pd.Timestamp
        The beginning Timestamp of the range to be adjusted.
    last : pd.Timestamp
        The ending Timestamp of the range to be adjusted.
    freq : pd.DateOffset
        The dateoffset to which the Timestamps will be adjusted.
    closed : {'right', 'left'}, default "left"
        Which side of bin interval is closed.
    origin : {'epoch', 'start', 'start_day'} or Timestamp, default 'start_day'
        The timestamp on which to adjust the grouping. The timezone of origin must
        match the timezone of the index.
        If a timestamp is not used, these values are also supported:

        - 'epoch': `origin` is 1970-01-01
        - 'start': `origin` is the first value of the timeseries
        - 'start_day': `origin` is the first day at midnight of the timeseries
    offset : pd.Timedelta, default is None
        An offset timedelta added to the origin.

    Returns
    -------
    A tuple of length 2, containing the adjusted pd.Timestamp objects.
    """
    if isinstance(freq, Tick):
        index_tz = first.tz
        if isinstance(origin, Timestamp) and (origin.tz is None) != (index_tz is None):
            raise ValueError("The origin must have the same timezone as the index.")
        if origin == "epoch":
            # set the epoch based on the timezone to have similar bins results when
            # resampling on the same kind of indexes on different timezones
            origin = Timestamp("1970-01-01", tz=index_tz)

        if isinstance(freq, Day):
            # _adjust_dates_anchored assumes 'D' means 24h, but first/last
            # might contain a DST transition (23h, 24h, or 25h).
            # So "pretend" the dates are naive when adjusting the endpoints
            first = first.tz_localize(None)
            last = last.tz_localize(None)
            if isinstance(origin, Timestamp):
                origin = origin.tz_localize(None)

        first, last = _adjust_dates_anchored(
            first, last, freq, closed=closed, origin=origin, offset=offset, unit=unit
        )
        if isinstance(freq, Day):
            first = first.tz_localize(index_tz)
            last = last.tz_localize(index_tz)
    else:
        first = first.normalize()
        last = last.normalize()

        if closed == "left":
            first = Timestamp(freq.rollback(first))
        else:
            first = Timestamp(first - freq)

        last = Timestamp(last + freq)

    return first, last


def _get_period_range_edges(
    first: Period,
    last: Period,
    freq: BaseOffset,
    closed: Literal["right", "left"] = "left",
    origin: TimeGrouperOrigin = "start_day",
    offset: Timedelta | None = None,
) -> tuple[Period, Period]:
    """
    Adjust the provided `first` and `last` Periods to the respective Period of
    the given offset that encompasses them.

    Parameters
    ----------
    first : pd.Period
        The beginning Period of the range to be adjusted.
    last : pd.Period
        The ending Period of the range to be adjusted.
    freq : pd.DateOffset
        The freq to which the Periods will be adjusted.
    closed : {'right', 'left'}, default "left"
        Which side of bin interval is closed.
    origin : {'epoch', 'start', 'start_day'}, Timestamp, default 'start_day'
        The timestamp on which to adjust the grouping. The timezone of origin must
        match the timezone of the index.

        If a timestamp is not used, these values are also supported:

        - 'epoch': `origin` is 1970-01-01
        - 'start': `origin` is the first value of the timeseries
        - 'start_day': `origin` is the first day at midnight of the timeseries
    offset : pd.Timedelta, default is None
        An offset timedelta added to the origin.

    Returns
    -------
    A tuple of length 2, containing the adjusted pd.Period objects.
    """
    if not all(isinstance(obj, Period) for obj in [first, last]):
        raise TypeError("'first' and 'last' must be instances of type Period")

    # GH 23882
    first_ts = first.to_timestamp()
    last_ts = last.to_timestamp()
    adjust_first = not freq.is_on_offset(first_ts)
    adjust_last = freq.is_on_offset(last_ts)

    first_ts, last_ts = _get_timestamp_range_edges(
        first_ts, last_ts, freq, unit="ns", closed=closed, origin=origin, offset=offset
    )

    first = (first_ts + int(adjust_first) * freq).to_period(freq)
    last = (last_ts - int(adjust_last) * freq).to_period(freq)
    return first, last


def _insert_nat_bin(
    binner: PeriodIndex, bins: np.ndarray, labels: PeriodIndex, nat_count: int
) -> tuple[PeriodIndex, np.ndarray, PeriodIndex]:
    # NaT handling as in pandas._lib.lib.generate_bins_dt64()
    # shift bins by the number of NaT
    assert nat_count > 0
    bins += nat_count
    bins = np.insert(bins, 0, nat_count)

    # Incompatible types in assignment (expression has type "Index", variable
    # has type "PeriodIndex")
    binner = binner.insert(0, NaT)  # type: ignore[assignment]
    # Incompatible types in assignment (expression has type "Index", variable
    # has type "PeriodIndex")
    labels = labels.insert(0, NaT)  # type: ignore[assignment]
    return binner, bins, labels


def _adjust_dates_anchored(
    first: Timestamp,
    last: Timestamp,
    freq: Tick,
    closed: Literal["right", "left"] = "right",
    origin: TimeGrouperOrigin = "start_day",
    offset: Timedelta | None = None,
    unit: str = "ns",
) -> tuple[Timestamp, Timestamp]:
    # First and last offsets should be calculated from the start day to fix an
    # error cause by resampling across multiple days when a one day period is
    # not a multiple of the frequency. See GH 8683
    # To handle frequencies that are not multiple or divisible by a day we let
    # the possibility to define a fixed origin timestamp. See GH 31809
    first = first.as_unit(unit)
    last = last.as_unit(unit)
    if offset is not None:
        offset = offset.as_unit(unit)

    freq_value = Timedelta(freq).as_unit(unit)._value

    origin_timestamp = 0  # origin == "epoch"
    if origin == "start_day":
        origin_timestamp = first.normalize()._value
    elif origin == "start":
        origin_timestamp = first._value
    elif isinstance(origin, Timestamp):
        origin_timestamp = origin.as_unit(unit)._value
    elif origin in ["end", "end_day"]:
        origin_last = last if origin == "end" else last.ceil("D")
        sub_freq_times = (origin_last._value - first._value) // freq_value
        if closed == "left":
            sub_freq_times += 1
        first = origin_last - sub_freq_times * freq
        origin_timestamp = first._value
    origin_timestamp += offset._value if offset else 0

    # GH 10117 & GH 19375. If first and last contain timezone information,
    # Perform the calculation in UTC in order to avoid localizing on an
    # Ambiguous or Nonexistent time.
    first_tzinfo = first.tzinfo
    last_tzinfo = last.tzinfo
    if first_tzinfo is not None:
        first = first.tz_convert("UTC")
    if last_tzinfo is not None:
        last = last.tz_convert("UTC")

    foffset = (first._value - origin_timestamp) % freq_value
    loffset = (last._value - origin_timestamp) % freq_value

    if closed == "right":
        if foffset > 0:
            # roll back
            fresult_int = first._value - foffset
        else:
            fresult_int = first._value - freq_value

        if loffset > 0:
            # roll forward
            lresult_int = last._value + (freq_value - loffset)
        else:
            # already the end of the road
            lresult_int = last._value
    else:  # closed == 'left'
        if foffset > 0:
            fresult_int = first._value - foffset
        else:
            # start of the road
            fresult_int = first._value

        if loffset > 0:
            # roll forward
            lresult_int = last._value + (freq_value - loffset)
        else:
            lresult_int = last._value + freq_value
    fresult = Timestamp(fresult_int, unit=unit)
    lresult = Timestamp(lresult_int, unit=unit)
    if first_tzinfo is not None:
        fresult = fresult.tz_localize("UTC").tz_convert(first_tzinfo)
    if last_tzinfo is not None:
        lresult = lresult.tz_localize("UTC").tz_convert(last_tzinfo)
    return fresult, lresult


def asfreq(
    obj: NDFrameT,
    freq,
    method=None,
    how=None,
    normalize: bool = False,
    fill_value=None,
) -> NDFrameT:
    """
    Utility frequency conversion method for Series/DataFrame.

    See :meth:`pandas.NDFrame.asfreq` for full documentation.
    """
    if isinstance(obj.index, PeriodIndex):
        if method is not None:
            raise NotImplementedError("'method' argument is not supported")

        if how is None:
            how = "E"

        if isinstance(freq, BaseOffset):
            if hasattr(freq, "_period_dtype_code"):
                freq = freq_to_period_freqstr(freq.n, freq.name)
            else:
                raise ValueError(
                    f"Invalid offset: '{freq.base}' for converting time series "
                    f"with PeriodIndex."
                )

        new_obj = obj.copy()
        new_obj.index = obj.index.asfreq(freq, how=how)

    elif len(obj.index) == 0:
        new_obj = obj.copy()

        new_obj.index = _asfreq_compat(obj.index, freq)
    else:
        unit = None
        if isinstance(obj.index, DatetimeIndex):
            # TODO: should we disallow non-DatetimeIndex?
            unit = obj.index.unit
        dti = date_range(obj.index.min(), obj.index.max(), freq=freq, unit=unit)
        dti.name = obj.index.name
        new_obj = obj.reindex(dti, method=method, fill_value=fill_value)
        if normalize:
            new_obj.index = new_obj.index.normalize()

    return new_obj


def _asfreq_compat(index: DatetimeIndex | PeriodIndex | TimedeltaIndex, freq):
    """
    Helper to mimic asfreq on (empty) DatetimeIndex and TimedeltaIndex.

    Parameters
    ----------
    index : PeriodIndex, DatetimeIndex, or TimedeltaIndex
    freq : DateOffset

    Returns
    -------
    same type as index
    """
    if len(index) != 0:
        # This should never be reached, always checked by the caller
        raise ValueError(
            "Can only set arbitrary freq for empty DatetimeIndex or TimedeltaIndex"
        )
    new_index: Index
    if isinstance(index, PeriodIndex):
        new_index = index.asfreq(freq=freq)
    elif isinstance(index, DatetimeIndex):
        new_index = DatetimeIndex([], dtype=index.dtype, freq=freq, name=index.name)
    elif isinstance(index, TimedeltaIndex):
        new_index = TimedeltaIndex([], dtype=index.dtype, freq=freq, name=index.name)
    else:  # pragma: no cover
        raise TypeError(type(index))
    return new_index


def maybe_warn_args_and_kwargs(cls, kernel: str, args, kwargs) -> None:
    """
    Warn for deprecation of args and kwargs in resample functions.

    Parameters
    ----------
    cls : type
        Class to warn about.
    kernel : str
        Operation name.
    args : tuple or None
        args passed by user. Will be None if and only if kernel does not have args.
    kwargs : dict or None
        kwargs passed by user. Will be None if and only if kernel does not have kwargs.
    """
    warn_args = args is not None and len(args) > 0
    warn_kwargs = kwargs is not None and len(kwargs) > 0
    if warn_args and warn_kwargs:
        msg = "args and kwargs"
    elif warn_args:
        msg = "args"
    elif warn_kwargs:
        msg = "kwargs"
    else:
        return
    warnings.warn(
        f"Passing additional {msg} to {cls.__name__}.{kernel} has "
        "no impact on the result and is deprecated. This will "
        "raise a TypeError in a future version of pandas.",
        category=FutureWarning,
        stacklevel=find_stack_level(),
    )


def _apply(
    grouped: GroupBy, how: Callable, *args, include_groups: bool, **kwargs
) -> DataFrame:
    # GH#7155 - rewrite warning to appear as if it came from `.resample`
    target_message = "DataFrameGroupBy.apply operated on the grouping columns"
    new_message = _apply_groupings_depr.format("DataFrameGroupBy", "resample")
    with rewrite_warning(
        target_message=target_message,
        target_category=FutureWarning,
        new_message=new_message,
    ):
        result = grouped.apply(how, *args, include_groups=include_groups, **kwargs)
    return result
```
