## Supplementary software v0.2.1 for "Virtual control arms for paediatric myopia trials: external validation of axial-elongation models": api.py

```
from pandas.core.reshape.concat import concat
from pandas.core.reshape.encoding import (
    from_dummies,
    get_dummies,
)
from pandas.core.reshape.melt import (
    lreshape,
    melt,
    wide_to_long,
)
from pandas.core.reshape.merge import (
    merge,
    merge_asof,
    merge_ordered,
)
from pandas.core.reshape.pivot import (
    crosstab,
    pivot,
    pivot_table,
)
from pandas.core.reshape.tile import (
    cut,
    qcut,
)

__all__ = [
    "concat",
    "crosstab",
    "cut",
    "from_dummies",
    "get_dummies",
    "lreshape",
    "melt",
    "merge",
    "merge_asof",
    "merge_ordered",
    "pivot",
    "pivot_table",
    "qcut",
    "wide_to_long",
]
```
