## Supplementary software v0.2.1 for "Virtual control arms for paediatric myopia trials: external validation of axial-elongation models": concat.py

```
"""
Concat routines.
"""
from __future__ import annotations

from collections import abc
from typing import (
    TYPE_CHECKING,
    Callable,
    Literal,
    cast,
    overload,
)
import warnings

import numpy as np

from pandas._config import using_copy_on_write

from pandas.util._decorators import cache_readonly
from pandas.util._exceptions import find_stack_level

from pandas.core.dtypes.common import (
    is_bool,
    is_iterator,
)
from pandas.core.dtypes.concat import concat_compat
from pandas.core.dtypes.generic import (
    ABCDataFrame,
    ABCSeries,
)
from pandas.core.dtypes.missing import isna

from pandas.core.arrays.categorical import (
    factorize_from_iterable,
    factorize_from_iterables,
)
import pandas.core.common as com
from pandas.core.indexes.api import (
    Index,
    MultiIndex,
    all_indexes_same,
    default_index,
    ensure_index,
    get_objs_combined_axis,
    get_unanimous_names,
)
from pandas.core.internals import concatenate_managers

if TYPE_CHECKING:
    from collections.abc import (
        Hashable,
        Iterable,
        Mapping,
    )

    from pandas._typing import (
        Axis,
        AxisInt,
        HashableT,
    )

    from pandas import (
        DataFrame,
        Series,
    )

# ---------------------------------------------------------------------
# Concatenate DataFrame objects


@overload
def concat(
    objs: Iterable[DataFrame] | Mapping[HashableT, DataFrame],
    *,
    axis: Literal[0, "index"] = ...,
    join: str = ...,
    ignore_index: bool = ...,
    keys: Iterable[Hashable] | None = ...,
    levels=...,
    names: list[HashableT] | None = ...,
    verify_integrity: bool = ...,
    sort: bool = ...,
    copy: bool | None = ...,
) -> DataFrame:
    ...


@overload
def concat(
    objs: Iterable[Series] | Mapping[HashableT, Series],
    *,
    axis: Literal[0, "index"] = ...,
    join: str = ...,
    ignore_index: bool = ...,
    keys: Iterable[Hashable] | None = ...,
    levels=...,
    names: list[HashableT] | None = ...,
    verify_integrity: bool = ...,
    sort: bool = ...,
    copy: bool | None = ...,
) -> Series:
    ...


@overload
def concat(
    objs: Iterable[Series | DataFrame] | Mapping[HashableT, Series | DataFrame],
    *,
    axis: Literal[0, "index"] = ...,
    join: str = ...,
    ignore_index: bool = ...,
    keys: Iterable[Hashable] | None = ...,
    levels=...,
    names: list[HashableT] | None = ...,
    verify_integrity: bool = ...,
    sort: bool = ...,
    copy: bool | None = ...,
) -> DataFrame | Series:
    ...


@overload
def concat(
    objs: Iterable[Series | DataFrame] | Mapping[HashableT, Series | DataFrame],
    *,
    axis: Literal[1, "columns"],
    join: str = ...,
    ignore_index: bool = ...,
    keys: Iterable[Hashable] | None = ...,
    levels=...,
    names: list[HashableT] | None = ...,
    verify_integrity: bool = ...,
    sort: bool = ...,
    copy: bool | None = ...,
) -> DataFrame:
    ...


@overload
def concat(
    objs: Iterable[Series | DataFrame] | Mapping[HashableT, Series | DataFrame],
    *,
    axis: Axis = ...,
    join: str = ...,
    ignore_index: bool = ...,
    keys: Iterable[Hashable] | None = ...,
    levels=...,
    names: list[HashableT] | None = ...,
    verify_integrity: bool = ...,
    sort: bool = ...,
    copy: bool | None = ...,
) -> DataFrame | Series:
    ...


def concat(
    objs: Iterable[Series | DataFrame] | Mapping[HashableT, Series | DataFrame],
    *,
    axis: Axis = 0,
    join: str = "outer",
    ignore_index: bool = False,
    keys: Iterable[Hashable] | None = None,
    levels=None,
    names: list[HashableT] | None = None,
    verify_integrity: bool = False,
    sort: bool = False,
    copy: bool | None = None,
) -> DataFrame | Series:
    """
    Concatenate pandas objects along a particular axis.

    Allows optional set logic along the other axes.

    Can also add a layer of hierarchical indexing on the concatenation axis,
    which may be useful if the labels are the same (or overlapping) on
    the passed axis number.

    Parameters
    ----------
    objs : a sequence or mapping of Series or DataFrame objects
        If a mapping is passed, the sorted keys will be used as the `keys`
        argument, unless it is passed, in which case the values will be
        selected (see below). Any None objects will be dropped silently unless
        they are all None in which case a ValueError will be raised.
    axis : {0/'index', 1/'columns'}, default 0
        The axis to concatenate along.
    join : {'inner', 'outer'}, default 'outer'
        How to handle indexes on other axis (or axes).
    ignore_index : bool, default False
        If True, do not use the index values along the concatenation axis. The
        resulting axis will be labeled 0, ..., n - 1. This is useful if you are
        concatenating objects where the concatenation axis does not have
        meaningful indexing information. Note the index values on the other
        axes are still respected in the join.
    keys : sequence, default None
        If multiple levels passed, should contain tuples. Construct
        hierarchical index using the passed keys as the outermost level.
    levels : list of sequences, default None
        Specific levels (unique values) to use for constructing a
        MultiIndex. Otherwise they will be inferred from the keys.
    names : list, default None
        Names for the levels in the resulting hierarchical index.
    verify_integrity : bool, default False
        Check whether the new concatenated axis contains duplicates. This can
        be very expensive relative to the actual data concatenation.
    sort : bool, default False
        Sort non-concatenation axis if it is not already aligned. One exception to
        this is when the non-concatentation axis is a DatetimeIndex and join='outer'
        and the axis is not already aligned. In that case, the non-concatenation
        axis is always sorted lexicographically.
    copy : bool, default True
        If False, do not copy data unnecessarily.

    Returns
    -------
    object, type of objs
        When concatenating all ``Series`` along the index (axis=0), a
        ``Series`` is returned. When ``objs`` contains at least one
        ``DataFrame``, a ``DataFrame`` is returned. When concatenating along
        the columns (axis=1), a ``DataFrame`` is returned.

    See Also
    --------
    DataFrame.join : Join DataFrames using indexes.
    DataFrame.merge : Merge DataFrames by indexes or columns.

    Notes
    -----
    The keys, levels, and names arguments are all optional.

    A walkthrough of how this method fits in with other tools for combining
    pandas objects can be found `here
    <https://pandas.pydata.org/pandas-docs/stable/user_guide/merging.html>`__.

    It is not recommended to build DataFrames by adding single rows in a
    for loop. Build a list of rows and make a DataFrame in a single concat.

    Examples
    --------
    Combine two ``Series``.

    >>> s1 = pd.Series(['a', 'b'])
    >>> s2 = pd.Series(['c', 'd'])
    >>> pd.concat([s1, s2])
    0    a
    1    b
    0    c
    1    d
    dtype: object

    Clear the existing index and reset it in the result
    by setting the ``ignore_index`` option to ``True``.

    >>> pd.concat([s1, s2], ignore_index=True)
    0    a
    1    b
    2    c
    3    d
    dtype: object

    Add a hierarchical index at the outermost level of
    the data with the ``keys`` option.

    >>> pd.concat([s1, s2], keys=['s1', 's2'])
    s1  0    a
        1    b
    s2  0    c
        1    d
    dtype: object

    Label the index keys you create with the ``names`` option.

    >>> pd.concat([s1, s2], keys=['s1', 's2'],
    ...           names=['Series name', 'Row ID'])
    Series name  Row ID
    s1           0         a
                 1         b
    s2           0         c
                 1         d
    dtype: object

    Combine two ``DataFrame`` objects with identical columns.

    >>> df1 = pd.DataFrame([['a', 1], ['b', 2]],
    ...                    columns=['letter', 'number'])
    >>> df1
      letter  number
    0      a       1
    1      b       2
    >>> df2 = pd.DataFrame([['c', 3], ['d', 4]],
    ...                    columns=['letter', 'number'])
    >>> df2
      letter  number
    0      c       3
    1      d       4
    >>> pd.concat([df1, df2])
      letter  number
    0      a       1
    1      b       2
    0      c       3
    1      d       4

    Combine ``DataFrame`` objects with overlapping columns
    and return everything. Columns outside the intersection will
    be filled with ``NaN`` values.

    >>> df3 = pd.DataFrame([['c', 3, 'cat'], ['d', 4, 'dog']],
    ...                    columns=['letter', 'number', 'animal'])
    >>> df3
      letter  number animal
    0      c       3    cat
    1      d       4    dog
    >>> pd.concat([df1, df3], sort=False)
      letter  number animal
    0      a       1    NaN
    1      b       2    NaN
    0      c       3    cat
    1      d       4    dog

    Combine ``DataFrame`` objects with overlapping columns
    and return only those that are shared by passing ``inner`` to
    the ``join`` keyword argument.

    >>> pd.concat([df1, df3], join="inner")
      letter  number
    0      a       1
    1      b       2
    0      c       3
    1      d       4

    Combine ``DataFrame`` objects horizontally along the x axis by
    passing in ``axis=1``.

    >>> df4 = pd.DataFrame([['bird', 'polly'], ['monkey', 'george']],
    ...                    columns=['animal', 'name'])
    >>> pd.concat([df1, df4], axis=1)
      letter  number  animal    name
    0      a       1    bird   polly
    1      b       2  monkey  george

    Prevent the result from including duplicate index values with the
    ``verify_integrity`` option.

    >>> df5 = pd.DataFrame([1], index=['a'])
    >>> df5
       0
    a  1
    >>> df6 = pd.DataFrame([2], index=['a'])
    >>> df6
       0
    a  2
    >>> pd.concat([df5, df6], verify_integrity=True)
    Traceback (most recent call last):
        ...
    ValueError: Indexes have overlapping values: ['a']

    Append a single row to the end of a ``DataFrame`` object.

    >>> df7 = pd.DataFrame({'a': 1, 'b': 2}, index=[0])
    >>> df7
        a   b
    0   1   2
    >>> new_row = pd.Series({'a': 3, 'b': 4})
    >>> new_row
    a    3
    b    4
    dtype: int64
    >>> pd.concat([df7, new_row.to_frame().T], ignore_index=True)
        a   b
    0   1   2
    1   3   4
    """
    if copy is None:
        if using_copy_on_write():
            copy = False
        else:
            copy = True
    elif copy and using_copy_on_write():
        copy = False

    op = _Concatenator(
        objs,
        axis=axis,
        ignore_index=ignore_index,
        join=join,
        keys=keys,
        levels=levels,
        names=names,
        verify_integrity=verify_integrity,
        copy=copy,
        sort=sort,
    )

    return op.get_result()


class _Concatenator:
    """
    Orchestrates a concatenation operation for BlockManagers
    """

    sort: bool

    def __init__(
        self,
        objs: Iterable[Series | DataFrame] | Mapping[HashableT, Series | DataFrame],
        axis: Axis = 0,
        join: str = "outer",
        keys: Iterable[Hashable] | None = None,
        levels=None,
        names: list[HashableT] | None = None,
        ignore_index: bool = False,
        verify_integrity: bool = False,
        copy: bool = True,
        sort: bool = False,
    ) -> None:
        if isinstance(objs, (ABCSeries, ABCDataFrame, str)):
            raise TypeError(
                "first argument must be an iterable of pandas "
                f'objects, you passed an object of type "{type(objs).__name__}"'
            )

        if join == "outer":
            self.intersect = False
        elif join == "inner":
            self.intersect = True
        else:  # pragma: no cover
            raise ValueError(
                "Only can inner (intersect) or outer (union) join the other axis"
            )

        if not is_bool(sort):
            raise ValueError(
                f"The 'sort' keyword only accepts boolean values; {sort} was passed."
            )
        # Incompatible types in assignment (expression has type "Union[bool, bool_]",
        # variable has type "bool")
        self.sort = sort  # type: ignore[assignment]

        self.ignore_index = ignore_index
        self.verify_integrity = verify_integrity
        self.copy = copy

        objs, keys = self._clean_keys_and_objs(objs, keys)

        # figure out what our result ndim is going to be
        ndims = self._get_ndims(objs)
        sample, objs = self._get_sample_object(objs, ndims, keys, names, levels)

        # Standardize axis parameter to int
        if sample.ndim == 1:
            from pandas import DataFrame

            axis = DataFrame._get_axis_number(axis)
            self._is_frame = False
            self._is_series = True
        else:
            axis = sample._get_axis_number(axis)
            self._is_frame = True
            self._is_series = False

            # Need to flip BlockManager axis in the DataFrame special case
            axis = sample._get_block_manager_axis(axis)

        # if we have mixed ndims, then convert to highest ndim
        # creating column numbers as needed
        if len(ndims) > 1:
            objs = self._sanitize_mixed_ndim(objs, sample, ignore_index, axis)

        self.objs = objs

        # note: this is the BlockManager axis (since DataFrame is transposed)
        self.bm_axis = axis
        self.axis = 1 - self.bm_axis if self._is_frame else 0
        self.keys = keys
        self.names = names or getattr(keys, "names", None)
        self.levels = levels

    def _get_ndims(self, objs: list[Series | DataFrame]) -> set[int]:
        # figure out what our result ndim is going to be
        ndims = set()
        for obj in objs:
            if not isinstance(obj, (ABCSeries, ABCDataFrame)):
                msg = (
                    f"cannot concatenate object of type '{type(obj)}'; "
                    "only Series and DataFrame objs are valid"
                )
                raise TypeError(msg)

            ndims.add(obj.ndim)
        return ndims

    def _clean_keys_and_objs(
        self,
        objs: Iterable[Series | DataFrame] | Mapping[HashableT, Series | DataFrame],
        keys,
    ) -> tuple[list[Series | DataFrame], Index | None]:
        if isinstance(objs, abc.Mapping):
            if keys is None:
                keys = list(objs.keys())
            objs_list = [objs[k] for k in keys]
        else:
            objs_list = list(objs)

        if len(objs_list) == 0:
            raise ValueError("No objects to concatenate")

        if keys is None:
            objs_list = list(com.not_none(*objs_list))
        else:
            # GH#1649
            clean_keys = []
            clean_objs = []
            if is_iterator(keys):
                keys = list(keys)
            if len(keys) != len(objs_list):
                # GH#43485
                warnings.warn(
                    "The behavior of pd.concat with len(keys) != len(objs) is "
                    "deprecated. In a future version this will raise instead of "
                    "truncating to the smaller of the two sequences",
                    FutureWarning,
                    stacklevel=find_stack_level(),
                )
            for k, v in zip(keys, objs_list):
                if v is None:
                    continue
                clean_keys.append(k)
                clean_objs.append(v)
            objs_list = clean_objs

            if isinstance(keys, MultiIndex):
                # TODO: retain levels?
                keys = type(keys).from_tuples(clean_keys, names=keys.names)
            else:
                name = getattr(keys, "name", None)
                keys = Index(clean_keys, name=name, dtype=getattr(keys, "dtype", None))

        if len(objs_list) == 0:
            raise ValueError("All objects passed were None")

        return objs_list, keys

    def _get_sample_object(
        self,
        objs: list[Series | DataFrame],
        ndims: set[int],
        keys,
        names,
        levels,
    ) -> tuple[Series | DataFrame, list[Series | DataFrame]]:
        # get the sample
        # want the highest ndim that we have, and must be non-empty
        # unless all objs are empty
        sample: Series | DataFrame | None = None
        if len(ndims) > 1:
            max_ndim = max(ndims)
            for obj in objs:
                if obj.ndim == max_ndim and np.sum(obj.shape):
                    sample = obj
                    break

        else:
            # filter out the empties if we have not multi-index possibilities
            # note to keep empty Series as it affect to result columns / name
            non_empties = [obj for obj in objs if sum(obj.shape) > 0 or obj.ndim == 1]

            if len(non_empties) and (
                keys is None and names is None and levels is None and not self.intersect
            ):
                objs = non_empties
                sample = objs[0]

        if sample is None:
            sample = objs[0]
        return sample, objs

    def _sanitize_mixed_ndim(
        self,
        objs: list[Series | DataFrame],
        sample: Series | DataFrame,
        ignore_index: bool,
        axis: AxisInt,
    ) -> list[Series | DataFrame]:
        # if we have mixed ndims, then convert to highest ndim
        # creating column numbers as needed

        new_objs = []

        current_column = 0
        max_ndim = sample.ndim
        for obj in objs:
            ndim = obj.ndim
            if ndim == max_ndim:
                pass

            elif ndim != max_ndim - 1:
                raise ValueError(
                    "cannot concatenate unaligned mixed dimensional NDFrame objects"
                )

            else:
                name = getattr(obj, "name", None)
                if ignore_index or name is None:
                    if axis == 1:
                        # doing a row-wise concatenation so need everything
                        # to line up
                        name = 0
                    else:
                        # doing a column-wise concatenation so need series
                        # to have unique names
                        name = current_column
                        current_column += 1

                obj = sample._constructor({name: obj}, copy=False)

            new_objs.append(obj)

        return new_objs

    def get_result(self):
        cons: Callable[..., DataFrame | Series]
        sample: DataFrame | Series

        # series only
        if self._is_series:
            sample = cast("Series", self.objs[0])

            # stack blocks
            if self.bm_axis == 0:
                name = com.consensus_name_attr(self.objs)
                cons = sample._constructor

                arrs = [ser._values for ser in self.objs]

                res = concat_compat(arrs, axis=0)

                new_index: Index
                if self.ignore_index:
                    # We can avoid surprisingly-expensive _get_concat_axis
                    new_index = default_index(len(res))
                else:
                    new_index = self.new_axes[0]

                mgr = type(sample._mgr).from_array(res, index=new_index)

                result = sample._constructor_from_mgr(mgr, axes=mgr.axes)
                result._name = name
                return result.__finalize__(self, method="concat")

            # combine as columns in a frame
            else:
                data = dict(zip(range(len(self.objs)), self.objs))

                # GH28330 Preserves subclassed objects through concat
                cons = sample._constructor_expanddim

                index, columns = self.new_axes
                df = cons(data, index=index, copy=self.copy)
                df.columns = columns
                return df.__finalize__(self, method="concat")

        # combine block managers
        else:
            sample = cast("DataFrame", self.objs[0])

            mgrs_indexers = []
            for obj in self.objs:
                indexers = {}
                for ax, new_labels in enumerate(self.new_axes):
                    # ::-1 to convert BlockManager ax to DataFrame ax
                    if ax == self.bm_axis:
                        # Suppress reindexing on concat axis
                        continue

                    # 1-ax to convert BlockManager axis to DataFrame axis
                    obj_labels = obj.axes[1 - ax]
                    if not new_labels.equals(obj_labels):
                        indexers[ax] = obj_labels.get_indexer(new_labels)

                mgrs_indexers.append((obj._mgr, indexers))

            new_data = concatenate_managers(
                mgrs_indexers, self.new_axes, concat_axis=self.bm_axis, copy=self.copy
            )
            if not self.copy and not using_copy_on_write():
                new_data._consolidate_inplace()

            out = sample._constructor_from_mgr(new_data, axes=new_data.axes)
            return out.__finalize__(self, method="concat")

    def _get_result_dim(self) -> int:
        if self._is_series and self.bm_axis == 1:
            return 2
        else:
            return self.objs[0].ndim

    @cache_readonly
    def new_axes(self) -> list[Index]:
        ndim = self._get_result_dim()
        return [
            self._get_concat_axis if i == self.bm_axis else self._get_comb_axis(i)
            for i in range(ndim)
        ]

    def _get_comb_axis(self, i: AxisInt) -> Index:
        data_axis = self.objs[0]._get_block_manager_axis(i)
        return get_objs_combined_axis(
            self.objs,
            axis=data_axis,
            intersect=self.intersect,
            sort=self.sort,
            copy=self.copy,
        )

    @cache_readonly
    def _get_concat_axis(self) -> Index:
        """
        Return index to be used along concatenation axis.
        """
        if self._is_series:
            if self.bm_axis == 0:
                indexes = [x.index for x in self.objs]
            elif self.ignore_index:
                idx = default_index(len(self.objs))
                return idx
            elif self.keys is None:
                names: list[Hashable] = [None] * len(self.objs)
                num = 0
                has_names = False
                for i, x in enumerate(self.objs):
                    if x.ndim != 1:
                        raise TypeError(
                            f"Cannot concatenate type 'Series' with "
                            f"object of type '{type(x).__name__}'"
                        )
                    if x.name is not None:
                        names[i] = x.name
                        has_names = True
                    else:
                        names[i] = num
                        num += 1
                if has_names:
                    return Index(names)
                else:
                    return default_index(len(self.objs))
            else:
                return ensure_index(self.keys).set_names(self.names)
        else:
            indexes = [x.axes[self.axis] for x in self.objs]

        if self.ignore_index:
            idx = default_index(sum(len(i) for i in indexes))
            return idx

        if self.keys is None:
            if self.levels is not None:
                raise ValueError("levels supported only when keys is not None")
            concat_axis = _concat_indexes(indexes)
        else:
            concat_axis = _make_concat_multiindex(
                indexes, self.keys, self.levels, self.names
            )

        self._maybe_check_integrity(concat_axis)

        return concat_axis

    def _maybe_check_integrity(self, concat_index: Index):
        if self.verify_integrity:
            if not concat_index.is_unique:
                overlap = concat_index[concat_index.duplicated()].unique()
                raise ValueError(f"Indexes have overlapping values: {overlap}")


def _concat_indexes(indexes) -> Index:
    return indexes[0].append(indexes[1:])


def _make_concat_multiindex(indexes, keys, levels=None, names=None) -> MultiIndex:
    if (levels is None and isinstance(keys[0], tuple)) or (
        levels is not None and len(levels) > 1
    ):
        zipped = list(zip(*keys))
        if names is None:
            names = [None] * len(zipped)

        if levels is None:
            _, levels = factorize_from_iterables(zipped)
        else:
            levels = [ensure_index(x) for x in levels]
    else:
        zipped = [keys]
        if names is None:
            names = [None]

        if levels is None:
            levels = [ensure_index(keys).unique()]
        else:
            levels = [ensure_index(x) for x in levels]

    for level in levels:
        if not level.is_unique:
            raise ValueError(f"Level values not unique: {level.tolist()}")

    if not all_indexes_same(indexes) or not all(level.is_unique for level in levels):
        codes_list = []

        # things are potentially different sizes, so compute the exact codes
        # for each level and pass those to MultiIndex.from_arrays

        for hlevel, level in zip(zipped, levels):
            to_concat = []
            if isinstance(hlevel, Index) and hlevel.equals(level):
                lens = [len(idx) for idx in indexes]
                codes_list.append(np.repeat(np.arange(len(hlevel)), lens))
            else:
                for key, index in zip(hlevel, indexes):
                    # Find matching codes, include matching nan values as equal.
                    mask = (isna(level) & isna(key)) | (level == key)
                    if not mask.any():
                        raise ValueError(f"Key {key} not in level {level}")
                    i = np.nonzero(mask)[0][0]

                    to_concat.append(np.repeat(i, len(index)))
                codes_list.append(np.concatenate(to_concat))

        concat_index = _concat_indexes(indexes)

        # these go at the end
        if isinstance(concat_index, MultiIndex):
            levels.extend(concat_index.levels)
            codes_list.extend(concat_index.codes)
        else:
            codes, categories = factorize_from_iterable(concat_index)
            levels.append(categories)
            codes_list.append(codes)

        if len(names) == len(levels):
            names = list(names)
        else:
            # make sure that all of the passed indices have the same nlevels
            if not len({idx.nlevels for idx in indexes}) == 1:
                raise AssertionError(
                    "Cannot concat indices that do not have the same number of levels"
                )

            # also copies
            names = list(names) + list(get_unanimous_names(*indexes))

        return MultiIndex(
            levels=levels, codes=codes_list, names=names, verify_integrity=False
        )

    new_index = indexes[0]
    n = len(new_index)
    kpieces = len(indexes)

    # also copies
    new_names = list(names)
    new_levels = list(levels)

    # construct codes
    new_codes = []

    # do something a bit more speedy

    for hlevel, level in zip(zipped, levels):
        hlevel_index = ensure_index(hlevel)
        mapped = level.get_indexer(hlevel_index)

        mask = mapped == -1
        if mask.any():
            raise ValueError(
                f"Values not found in passed level: {hlevel_index[mask]!s}"
            )

        new_codes.append(np.repeat(mapped, n))

    if isinstance(new_index, MultiIndex):
        new_levels.extend(new_index.levels)
        new_codes.extend([np.tile(lab, kpieces) for lab in new_index.codes])
    else:
        new_levels.append(new_index.unique())
        single_codes = new_index.unique().get_indexer(new_index)
        new_codes.append(np.tile(single_codes, kpieces))

    if len(new_names) < len(new_levels):
        new_names.extend(new_index.names)

    return MultiIndex(
        levels=new_levels, codes=new_codes, names=new_names, verify_integrity=False
    )
```
