## Supplementary software v0.2.1 for "Virtual control arms for paediatric myopia trials: external validation of axial-elongation models": encoding.py

```
from __future__ import annotations

from collections import defaultdict
from collections.abc import (
    Hashable,
    Iterable,
)
import itertools
from typing import (
    TYPE_CHECKING,
    cast,
)

import numpy as np

from pandas._libs import missing as libmissing
from pandas._libs.sparse import IntIndex

from pandas.core.dtypes.common import (
    is_integer_dtype,
    is_list_like,
    is_object_dtype,
    pandas_dtype,
)
from pandas.core.dtypes.dtypes import (
    ArrowDtype,
    CategoricalDtype,
)

from pandas.core.arrays import SparseArray
from pandas.core.arrays.categorical import factorize_from_iterable
from pandas.core.arrays.string_ import StringDtype
from pandas.core.frame import DataFrame
from pandas.core.indexes.api import (
    Index,
    default_index,
)
from pandas.core.series import Series

if TYPE_CHECKING:
    from pandas._typing import NpDtype


def get_dummies(
    data,
    prefix=None,
    prefix_sep: str | Iterable[str] | dict[str, str] = "_",
    dummy_na: bool = False,
    columns=None,
    sparse: bool = False,
    drop_first: bool = False,
    dtype: NpDtype | None = None,
) -> DataFrame:
    """
    Convert categorical variable into dummy/indicator variables.

    Each variable is converted in as many 0/1 variables as there are different
    values. Columns in the output are each named after a value; if the input is
    a DataFrame, the name of the original variable is prepended to the value.

    Parameters
    ----------
    data : array-like, Series, or DataFrame
        Data of which to get dummy indicators.
    prefix : str, list of str, or dict of str, default None
        String to append DataFrame column names.
        Pass a list with length equal to the number of columns
        when calling get_dummies on a DataFrame. Alternatively, `prefix`
        can be a dictionary mapping column names to prefixes.
    prefix_sep : str, default '_'
        If appending prefix, separator/delimiter to use. Or pass a
        list or dictionary as with `prefix`.
    dummy_na : bool, default False
        Add a column to indicate NaNs, if False NaNs are ignored.
    columns : list-like, default None
        Column names in the DataFrame to be encoded.
        If `columns` is None then all the columns with
        `object`, `string`, or `category` dtype will be converted.
    sparse : bool, default False
        Whether the dummy-encoded columns should be backed by
        a :class:`SparseArray` (True) or a regular NumPy array (False).
    drop_first : bool, default False
        Whether to get k-1 dummies out of k categorical levels by removing the
        first level.
    dtype : dtype, default bool
        Data type for new columns. Only a single dtype is allowed.

    Returns
    -------
    DataFrame
        Dummy-coded data. If `data` contains other columns than the
        dummy-coded one(s), these will be prepended, unaltered, to the result.

    See Also
    --------
    Series.str.get_dummies : Convert Series of strings to dummy codes.
    :func:`~pandas.from_dummies` : Convert dummy codes to categorical ``DataFrame``.

    Notes
    -----
    Reference :ref:`the user guide <reshaping.dummies>` for more examples.

    Examples
    --------
    >>> s = pd.Series(list('abca'))

    >>> pd.get_dummies(s)
           a      b      c
    0   True  False  False
    1  False   True  False
    2  False  False   True
    3   True  False  False

    >>> s1 = ['a', 'b', np.nan]

    >>> pd.get_dummies(s1)
           a      b
    0   True  False
    1  False   True
    2  False  False

    >>> pd.get_dummies(s1, dummy_na=True)
           a      b    NaN
    0   True  False  False
    1  False   True  False
    2  False  False   True

    >>> df = pd.DataFrame({'A': ['a', 'b', 'a'], 'B': ['b', 'a', 'c'],
    ...                    'C': [1, 2, 3]})

    >>> pd.get_dummies(df, prefix=['col1', 'col2'])
       C  col1_a  col1_b  col2_a  col2_b  col2_c
    0  1    True   False   False    True   False
    1  2   False    True    True   False   False
    2  3    True   False   False   False    True

    >>> pd.get_dummies(pd.Series(list('abcaa')))
           a      b      c
    0   True  False  False
    1  False   True  False
    2  False  False   True
    3   True  False  False
    4   True  False  False

    >>> pd.get_dummies(pd.Series(list('abcaa')), drop_first=True)
           b      c
    0  False  False
    1   True  False
    2  False   True
    3  False  False
    4  False  False

    >>> pd.get_dummies(pd.Series(list('abc')), dtype=float)
         a    b    c
    0  1.0  0.0  0.0
    1  0.0  1.0  0.0
    2  0.0  0.0  1.0
    """
    from pandas.core.reshape.concat import concat

    dtypes_to_encode = ["object", "string", "category"]

    if isinstance(data, DataFrame):
        # determine columns being encoded
        if columns is None:
            data_to_encode = data.select_dtypes(include=dtypes_to_encode)
        elif not is_list_like(columns):
            raise TypeError("Input must be a list-like for parameter `columns`")
        else:
            data_to_encode = data[columns]

        # validate prefixes and separator to avoid silently dropping cols
        def check_len(item, name: str):
            if is_list_like(item):
                if not len(item) == data_to_encode.shape[1]:
                    len_msg = (
                        f"Length of '{name}' ({len(item)}) did not match the "
                        "length of the columns being encoded "
                        f"({data_to_encode.shape[1]})."
                    )
                    raise ValueError(len_msg)

        check_len(prefix, "prefix")
        check_len(prefix_sep, "prefix_sep")

        if isinstance(prefix, str):
            prefix = itertools.cycle([prefix])
        if isinstance(prefix, dict):
            prefix = [prefix[col] for col in data_to_encode.columns]

        if prefix is None:
            prefix = data_to_encode.columns

        # validate separators
        if isinstance(prefix_sep, str):
            prefix_sep = itertools.cycle([prefix_sep])
        elif isinstance(prefix_sep, dict):
            prefix_sep = [prefix_sep[col] for col in data_to_encode.columns]

        with_dummies: list[DataFrame]
        if data_to_encode.shape == data.shape:
            # Encoding the entire df, do not prepend any dropped columns
            with_dummies = []
        elif columns is not None:
            # Encoding only cols specified in columns. Get all cols not in
            # columns to prepend to result.
            with_dummies = [data.drop(columns, axis=1)]
        else:
            # Encoding only object and category dtype columns. Get remaining
            # columns to prepend to result.
            with_dummies = [data.select_dtypes(exclude=dtypes_to_encode)]

        for col, pre, sep in zip(data_to_encode.items(), prefix, prefix_sep):
            # col is (column_name, column), use just column data here
            dummy = _get_dummies_1d(
                col[1],
                prefix=pre,
                prefix_sep=sep,
                dummy_na=dummy_na,
                sparse=sparse,
                drop_first=drop_first,
                dtype=dtype,
            )
            with_dummies.append(dummy)
        result = concat(with_dummies, axis=1)
    else:
        result = _get_dummies_1d(
            data,
            prefix,
            prefix_sep,
            dummy_na,
            sparse=sparse,
            drop_first=drop_first,
            dtype=dtype,
        )
    return result


def _get_dummies_1d(
    data,
    prefix,
    prefix_sep: str | Iterable[str] | dict[str, str] = "_",
    dummy_na: bool = False,
    sparse: bool = False,
    drop_first: bool = False,
    dtype: NpDtype | None = None,
) -> DataFrame:
    from pandas.core.reshape.concat import concat

    # Series avoids inconsistent NaN handling
    codes, levels = factorize_from_iterable(Series(data, copy=False))

    if dtype is None and hasattr(data, "dtype"):
        input_dtype = data.dtype
        if isinstance(input_dtype, CategoricalDtype):
            input_dtype = input_dtype.categories.dtype

        if isinstance(input_dtype, ArrowDtype):
            import pyarrow as pa

            dtype = ArrowDtype(pa.bool_())  # type: ignore[assignment]
        elif (
            isinstance(input_dtype, StringDtype)
            and input_dtype.na_value is libmissing.NA
        ):
            dtype = pandas_dtype("boolean")  # type: ignore[assignment]
        else:
            dtype = np.dtype(bool)
    elif dtype is None:
        dtype = np.dtype(bool)

    _dtype = pandas_dtype(dtype)

    if is_object_dtype(_dtype):
        raise ValueError("dtype=object is not a valid dtype for get_dummies")

    def get_empty_frame(data) -> DataFrame:
        index: Index | np.ndarray
        if isinstance(data, Series):
            index = data.index
        else:
            index = default_index(len(data))
        return DataFrame(index=index)

    # if all NaN
    if not dummy_na and len(levels) == 0:
        return get_empty_frame(data)

    codes = codes.copy()
    if dummy_na:
        codes[codes == -1] = len(levels)
        levels = levels.insert(len(levels), np.nan)

    # if dummy_na, we just fake a nan level. drop_first will drop it again
    if drop_first and len(levels) == 1:
        return get_empty_frame(data)

    number_of_cols = len(levels)

    if prefix is None:
        dummy_cols = levels
    else:
        dummy_cols = Index([f"{prefix}{prefix_sep}{level}" for level in levels])

    index: Index | None
    if isinstance(data, Series):
        index = data.index
    else:
        index = None

    if sparse:
        fill_value: bool | float
        if is_integer_dtype(dtype):
            fill_value = 0
        elif dtype == np.dtype(bool):
            fill_value = False
        else:
            fill_value = 0.0

        sparse_series = []
        N = len(data)
        sp_indices: list[list] = [[] for _ in range(len(dummy_cols))]
        mask = codes != -1
        codes = codes[mask]
        n_idx = np.arange(N)[mask]

        for ndx, code in zip(n_idx, codes):
            sp_indices[code].append(ndx)

        if drop_first:
            # remove first categorical level to avoid perfect collinearity
            # GH12042
            sp_indices = sp_indices[1:]
            dummy_cols = dummy_cols[1:]
        for col, ixs in zip(dummy_cols, sp_indices):
            sarr = SparseArray(
                np.ones(len(ixs), dtype=dtype),
                sparse_index=IntIndex(N, ixs),
                fill_value=fill_value,
                dtype=dtype,
            )
            sparse_series.append(Series(data=sarr, index=index, name=col, copy=False))

        return concat(sparse_series, axis=1, copy=False)

    else:
        # ensure ndarray layout is column-major
        shape = len(codes), number_of_cols
        dummy_dtype: NpDtype
        if isinstance(_dtype, np.dtype):
            dummy_dtype = _dtype
        else:
            dummy_dtype = np.bool_
        dummy_mat = np.zeros(shape=shape, dtype=dummy_dtype, order="F")
        dummy_mat[np.arange(len(codes)), codes] = 1

        if not dummy_na:
            # reset NaN GH4446
            dummy_mat[codes == -1] = 0

        if drop_first:
            # remove first GH12042
            dummy_mat = dummy_mat[:, 1:]
            dummy_cols = dummy_cols[1:]
        return DataFrame(dummy_mat, index=index, columns=dummy_cols, dtype=_dtype)


def from_dummies(
    data: DataFrame,
    sep: None | str = None,
    default_category: None | Hashable | dict[str, Hashable] = None,
) -> DataFrame:
    """
    Create a categorical ``DataFrame`` from a ``DataFrame`` of dummy variables.

    Inverts the operation performed by :func:`~pandas.get_dummies`.

    .. versionadded:: 1.5.0

    Parameters
    ----------
    data : DataFrame
        Data which contains dummy-coded variables in form of integer columns of
        1's and 0's.
    sep : str, default None
        Separator used in the column names of the dummy categories they are
        character indicating the separation of the categorical names from the prefixes.
        For example, if your column names are 'prefix_A' and 'prefix_B',
        you can strip the underscore by specifying sep='_'.
    default_category : None, Hashable or dict of Hashables, default None
        The default category is the implied category when a value has none of the
        listed categories specified with a one, i.e. if all dummies in a row are
        zero. Can be a single value for all variables or a dict directly mapping
        the default categories to a prefix of a variable.

    Returns
    -------
    DataFrame
        Categorical data decoded from the dummy input-data.

    Raises
    ------
    ValueError
        * When the input ``DataFrame`` ``data`` contains NA values.
        * When the input ``DataFrame`` ``data`` contains column names with separators
          that do not match the separator specified with ``sep``.
        * When a ``dict`` passed to ``default_category`` does not include an implied
          category for each prefix.
        * When a value in ``data`` has more than one category assigned to it.
        * When ``default_category=None`` and a value in ``data`` has no category
          assigned to it.
    TypeError
        * When the input ``data`` is not of type ``DataFrame``.
        * When the input ``DataFrame`` ``data`` contains non-dummy data.
        * When the passed ``sep`` is of a wrong data type.
        * When the passed ``default_category`` is of a wrong data type.

    See Also
    --------
    :func:`~pandas.get_dummies` : Convert ``Series`` or ``DataFrame`` to dummy codes.
    :class:`~pandas.Categorical` : Represent a categorical variable in classic.

    Notes
    -----
    The columns of the passed dummy data should only include 1's and 0's,
    or boolean values.

    Examples
    --------
    >>> df = pd.DataFrame({"a": [1, 0, 0, 1], "b": [0, 1, 0, 0],
    ...                    "c": [0, 0, 1, 0]})

    >>> df
       a  b  c
    0  1  0  0
    1  0  1  0
    2  0  0  1
    3  1  0  0

    >>> pd.from_dummies(df)
    0     a
    1     b
    2     c
    3     a

    >>> df = pd.DataFrame({"col1_a": [1, 0, 1], "col1_b": [0, 1, 0],
    ...                    "col2_a": [0, 1, 0], "col2_b": [1, 0, 0],
    ...                    "col2_c": [0, 0, 1]})

    >>> df
          col1_a  col1_b  col2_a  col2_b  col2_c
    0       1       0       0       1       0
    1       0       1       1       0       0
    2       1       0       0       0       1

    >>> pd.from_dummies(df, sep="_")
        col1    col2
    0    a       b
    1    b       a
    2    a       c

    >>> df = pd.DataFrame({"col1_a": [1, 0, 0], "col1_b": [0, 1, 0],
    ...                    "col2_a": [0, 1, 0], "col2_b": [1, 0, 0],
    ...                    "col2_c": [0, 0, 0]})

    >>> df
          col1_a  col1_b  col2_a  col2_b  col2_c
    0       1       0       0       1       0
    1       0       1       1       0       0
    2       0       0       0       0       0

    >>> pd.from_dummies(df, sep="_", default_category={"col1": "d", "col2": "e"})
        col1    col2
    0    a       b
    1    b       a
    2    d       e
    """
    from pandas.core.reshape.concat import concat

    if not isinstance(data, DataFrame):
        raise TypeError(
            "Expected 'data' to be a 'DataFrame'; "
            f"Received 'data' of type: {type(data).__name__}"
        )

    col_isna_mask = cast(Series, data.isna().any())

    if col_isna_mask.any():
        raise ValueError(
            "Dummy DataFrame contains NA value in column: "
            f"'{col_isna_mask.idxmax()}'"
        )

    # index data with a list of all columns that are dummies
    try:
        data_to_decode = data.astype("boolean", copy=False)
    except TypeError:
        raise TypeError("Passed DataFrame contains non-dummy data")

    # collect prefixes and get lists to slice data for each prefix
    variables_slice = defaultdict(list)
    if sep is None:
        variables_slice[""] = list(data.columns)
    elif isinstance(sep, str):
        for col in data_to_decode.columns:
            prefix = col.split(sep)[0]
            if len(prefix) == len(col):
                raise ValueError(f"Separator not specified for column: {col}")
            variables_slice[prefix].append(col)
    else:
        raise TypeError(
            "Expected 'sep' to be of type 'str' or 'None'; "
            f"Received 'sep' of type: {type(sep).__name__}"
        )

    if default_category is not None:
        if isinstance(default_category, dict):
            if not len(default_category) == len(variables_slice):
                len_msg = (
                    f"Length of 'default_category' ({len(default_category)}) "
                    f"did not match the length of the columns being encoded "
                    f"({len(variables_slice)})"
                )
                raise ValueError(len_msg)
        elif isinstance(default_category, Hashable):
            default_category = dict(
                zip(variables_slice, [default_category] * len(variables_slice))
            )
        else:
            raise TypeError(
                "Expected 'default_category' to be of type "
                "'None', 'Hashable', or 'dict'; "
                "Received 'default_category' of type: "
                f"{type(default_category).__name__}"
            )

    cat_data = {}
    for prefix, prefix_slice in variables_slice.items():
        if sep is None:
            cats = prefix_slice.copy()
        else:
            cats = [col[len(prefix + sep) :] for col in prefix_slice]
        assigned = data_to_decode.loc[:, prefix_slice].sum(axis=1)
        if any(assigned > 1):
            raise ValueError(
                "Dummy DataFrame contains multi-assignment(s); "
                f"First instance in row: {assigned.idxmax()}"
            )
        if any(assigned == 0):
            if isinstance(default_category, dict):
                cats.append(default_category[prefix])
            else:
                raise ValueError(
                    "Dummy DataFrame contains unassigned value(s); "
                    f"First instance in row: {assigned.idxmin()}"
                )
            data_slice = concat(
                (data_to_decode.loc[:, prefix_slice], assigned == 0), axis=1
            )
        else:
            data_slice = data_to_decode.loc[:, prefix_slice]
        cats_array = data._constructor_sliced(cats, dtype=data.columns.dtype)
        # get indices of True entries along axis=1
        true_values = data_slice.idxmax(axis=1)
        indexer = data_slice.columns.get_indexer_for(true_values)
        cat_data[prefix] = cats_array.take(indexer).set_axis(data.index)

    result = DataFrame(cat_data)
    if sep is not None:
        result.columns = result.columns.astype(data.columns.dtype)
    return result
```
