## Supplementary software v0.2.1 for "Virtual control arms for paediatric myopia trials: external validation of axial-elongation models": melt.py

```
from __future__ import annotations

import re
from typing import TYPE_CHECKING

import numpy as np

from pandas.util._decorators import Appender

from pandas.core.dtypes.common import is_list_like
from pandas.core.dtypes.concat import concat_compat
from pandas.core.dtypes.missing import notna

import pandas.core.algorithms as algos
from pandas.core.indexes.api import MultiIndex
from pandas.core.reshape.concat import concat
from pandas.core.reshape.util import tile_compat
from pandas.core.shared_docs import _shared_docs
from pandas.core.tools.numeric import to_numeric

if TYPE_CHECKING:
    from collections.abc import Hashable

    from pandas._typing import AnyArrayLike

    from pandas import DataFrame


def ensure_list_vars(arg_vars, variable: str, columns) -> list:
    if arg_vars is not None:
        if not is_list_like(arg_vars):
            return [arg_vars]
        elif isinstance(columns, MultiIndex) and not isinstance(arg_vars, list):
            raise ValueError(
                f"{variable} must be a list of tuples when columns are a MultiIndex"
            )
        else:
            return list(arg_vars)
    else:
        return []


@Appender(_shared_docs["melt"] % {"caller": "pd.melt(df, ", "other": "DataFrame.melt"})
def melt(
    frame: DataFrame,
    id_vars=None,
    value_vars=None,
    var_name=None,
    value_name: Hashable = "value",
    col_level=None,
    ignore_index: bool = True,
) -> DataFrame:
    if value_name in frame.columns:
        raise ValueError(
            f"value_name ({value_name}) cannot match an element in "
            "the DataFrame columns."
        )
    id_vars = ensure_list_vars(id_vars, "id_vars", frame.columns)
    value_vars_was_not_none = value_vars is not None
    value_vars = ensure_list_vars(value_vars, "value_vars", frame.columns)

    if id_vars or value_vars:
        if col_level is not None:
            level = frame.columns.get_level_values(col_level)
        else:
            level = frame.columns
        labels = id_vars + value_vars
        idx = level.get_indexer_for(labels)
        missing = idx == -1
        if missing.any():
            missing_labels = [
                lab for lab, not_found in zip(labels, missing) if not_found
            ]
            raise KeyError(
                "The following id_vars or value_vars are not present in "
                f"the DataFrame: {missing_labels}"
            )
        if value_vars_was_not_none:
            frame = frame.iloc[:, algos.unique(idx)]
        else:
            frame = frame.copy()
    else:
        frame = frame.copy()

    if col_level is not None:  # allow list or other?
        # frame is a copy
        frame.columns = frame.columns.get_level_values(col_level)

    if var_name is None:
        if isinstance(frame.columns, MultiIndex):
            if len(frame.columns.names) == len(set(frame.columns.names)):
                var_name = frame.columns.names
            else:
                var_name = [f"variable_{i}" for i in range(len(frame.columns.names))]
        else:
            var_name = [
                frame.columns.name if frame.columns.name is not None else "variable"
            ]
    elif is_list_like(var_name):
        raise ValueError(f"{var_name=} must be a scalar.")
    else:
        var_name = [var_name]

    num_rows, K = frame.shape
    num_cols_adjusted = K - len(id_vars)

    mdata: dict[Hashable, AnyArrayLike] = {}
    for col in id_vars:
        id_data = frame.pop(col)
        if not isinstance(id_data.dtype, np.dtype):
            # i.e. ExtensionDtype
            if num_cols_adjusted > 0:
                mdata[col] = concat([id_data] * num_cols_adjusted, ignore_index=True)
            else:
                # We can't concat empty list. (GH 46044)
                mdata[col] = type(id_data)([], name=id_data.name, dtype=id_data.dtype)
        else:
            mdata[col] = np.tile(id_data._values, num_cols_adjusted)

    mcolumns = id_vars + var_name + [value_name]

    if frame.shape[1] > 0 and not any(
        not isinstance(dt, np.dtype) and dt._supports_2d for dt in frame.dtypes
    ):
        mdata[value_name] = concat(
            [frame.iloc[:, i] for i in range(frame.shape[1])]
        ).values
    else:
        mdata[value_name] = frame._values.ravel("F")
    for i, col in enumerate(var_name):
        mdata[col] = frame.columns._get_level_values(i).repeat(num_rows)

    result = frame._constructor(mdata, columns=mcolumns)

    if not ignore_index:
        result.index = tile_compat(frame.index, num_cols_adjusted)

    return result


def lreshape(data: DataFrame, groups: dict, dropna: bool = True) -> DataFrame:
    """
    Reshape wide-format data to long. Generalized inverse of DataFrame.pivot.

    Accepts a dictionary, ``groups``, in which each key is a new column name
    and each value is a list of old column names that will be "melted" under
    the new column name as part of the reshape.

    Parameters
    ----------
    data : DataFrame
        The wide-format DataFrame.
    groups : dict
        {new_name : list_of_columns}.
    dropna : bool, default True
        Do not include columns whose entries are all NaN.

    Returns
    -------
    DataFrame
        Reshaped DataFrame.

    See Also
    --------
    melt : Unpivot a DataFrame from wide to long format, optionally leaving
        identifiers set.
    pivot : Create a spreadsheet-style pivot table as a DataFrame.
    DataFrame.pivot : Pivot without aggregation that can handle
        non-numeric data.
    DataFrame.pivot_table : Generalization of pivot that can handle
        duplicate values for one index/column pair.
    DataFrame.unstack : Pivot based on the index values instead of a
        column.
    wide_to_long : Wide panel to long format. Less flexible but more
        user-friendly than melt.

    Examples
    --------
    >>> data = pd.DataFrame({'hr1': [514, 573], 'hr2': [545, 526],
    ...                      'team': ['Red Sox', 'Yankees'],
    ...                      'year1': [2007, 2007], 'year2': [2008, 2008]})
    >>> data
       hr1  hr2     team  year1  year2
    0  514  545  Red Sox   2007   2008
    1  573  526  Yankees   2007   2008

    >>> pd.lreshape(data, {'year': ['year1', 'year2'], 'hr': ['hr1', 'hr2']})
          team  year   hr
    0  Red Sox  2007  514
    1  Yankees  2007  573
    2  Red Sox  2008  545
    3  Yankees  2008  526
    """
    mdata = {}
    pivot_cols = []
    all_cols: set[Hashable] = set()
    K = len(next(iter(groups.values())))
    for target, names in groups.items():
        if len(names) != K:
            raise ValueError("All column lists must be same length")
        to_concat = [data[col]._values for col in names]

        mdata[target] = concat_compat(to_concat)
        pivot_cols.append(target)
        all_cols = all_cols.union(names)

    id_cols = list(data.columns.difference(all_cols))
    for col in id_cols:
        mdata[col] = np.tile(data[col]._values, K)

    if dropna:
        mask = np.ones(len(mdata[pivot_cols[0]]), dtype=bool)
        for c in pivot_cols:
            mask &= notna(mdata[c])
        if not mask.all():
            mdata = {k: v[mask] for k, v in mdata.items()}

    return data._constructor(mdata, columns=id_cols + pivot_cols)


def wide_to_long(
    df: DataFrame, stubnames, i, j, sep: str = "", suffix: str = r"\d+"
) -> DataFrame:
    r"""
    Unpivot a DataFrame from wide to long format.

    Less flexible but more user-friendly than melt.

    With stubnames ['A', 'B'], this function expects to find one or more
    group of columns with format
    A-suffix1, A-suffix2,..., B-suffix1, B-suffix2,...
    You specify what you want to call this suffix in the resulting long format
    with `j` (for example `j='year'`)

    Each row of these wide variables are assumed to be uniquely identified by
    `i` (can be a single column name or a list of column names)

    All remaining variables in the data frame are left intact.

    Parameters
    ----------
    df : DataFrame
        The wide-format DataFrame.
    stubnames : str or list-like
        The stub name(s). The wide format variables are assumed to
        start with the stub names.
    i : str or list-like
        Column(s) to use as id variable(s).
    j : str
        The name of the sub-observation variable. What you wish to name your
        suffix in the long format.
    sep : str, default ""
        A character indicating the separation of the variable names
        in the wide format, to be stripped from the names in the long format.
        For example, if your column names are A-suffix1, A-suffix2, you
        can strip the hyphen by specifying `sep='-'`.
    suffix : str, default '\\d+'
        A regular expression capturing the wanted suffixes. '\\d+' captures
        numeric suffixes. Suffixes with no numbers could be specified with the
        negated character class '\\D+'. You can also further disambiguate
        suffixes, for example, if your wide variables are of the form A-one,
        B-two,.., and you have an unrelated column A-rating, you can ignore the
        last one by specifying `suffix='(!?one|two)'`. When all suffixes are
        numeric, they are cast to int64/float64.

    Returns
    -------
    DataFrame
        A DataFrame that contains each stub name as a variable, with new index
        (i, j).

    See Also
    --------
    melt : Unpivot a DataFrame from wide to long format, optionally leaving
        identifiers set.
    pivot : Create a spreadsheet-style pivot table as a DataFrame.
    DataFrame.pivot : Pivot without aggregation that can handle
        non-numeric data.
    DataFrame.pivot_table : Generalization of pivot that can handle
        duplicate values for one index/column pair.
    DataFrame.unstack : Pivot based on the index values instead of a
        column.

    Notes
    -----
    All extra variables are left untouched. This simply uses
    `pandas.melt` under the hood, but is hard-coded to "do the right thing"
    in a typical case.

    Examples
    --------
    >>> np.random.seed(123)
    >>> df = pd.DataFrame({"A1970" : {0 : "a", 1 : "b", 2 : "c"},
    ...                    "A1980" : {0 : "d", 1 : "e", 2 : "f"},
    ...                    "B1970" : {0 : 2.5, 1 : 1.2, 2 : .7},
    ...                    "B1980" : {0 : 3.2, 1 : 1.3, 2 : .1},
    ...                    "X"     : dict(zip(range(3), np.random.randn(3)))
    ...                   })
    >>> df["id"] = df.index
    >>> df
      A1970 A1980  B1970  B1980         X  id
    0     a     d    2.5    3.2 -1.085631   0
    1     b     e    1.2    1.3  0.997345   1
    2     c     f    0.7    0.1  0.282978   2
    >>> pd.wide_to_long(df, ["A", "B"], i="id", j="year")
    ... # doctest: +NORMALIZE_WHITESPACE
                    X  A    B
    id year
    0  1970 -1.085631  a  2.5
    1  1970  0.997345  b  1.2
    2  1970  0.282978  c  0.7
    0  1980 -1.085631  d  3.2
    1  1980  0.997345  e  1.3
    2  1980  0.282978  f  0.1

    With multiple id columns

    >>> df = pd.DataFrame({
    ...     'famid': [1, 1, 1, 2, 2, 2, 3, 3, 3],
    ...     'birth': [1, 2, 3, 1, 2, 3, 1, 2, 3],
    ...     'ht1': [2.8, 2.9, 2.2, 2, 1.8, 1.9, 2.2, 2.3, 2.1],
    ...     'ht2': [3.4, 3.8, 2.9, 3.2, 2.8, 2.4, 3.3, 3.4, 2.9]
    ... })
    >>> df
       famid  birth  ht1  ht2
    0      1      1  2.8  3.4
    1      1      2  2.9  3.8
    2      1      3  2.2  2.9
    3      2      1  2.0  3.2
    4      2      2  1.8  2.8
    5      2      3  1.9  2.4
    6      3      1  2.2  3.3
    7      3      2  2.3  3.4
    8      3      3  2.1  2.9
    >>> l = pd.wide_to_long(df, stubnames='ht', i=['famid', 'birth'], j='age')
    >>> l
    ... # doctest: +NORMALIZE_WHITESPACE
                      ht
    famid birth age
    1     1     1    2.8
                2    3.4
          2     1    2.9
                2    3.8
          3     1    2.2
                2    2.9
    2     1     1    2.0
                2    3.2
          2     1    1.8
                2    2.8
          3     1    1.9
                2    2.4
    3     1     1    2.2
                2    3.3
          2     1    2.3
                2    3.4
          3     1    2.1
                2    2.9

    Going from long back to wide just takes some creative use of `unstack`

    >>> w = l.unstack()
    >>> w.columns = w.columns.map('{0[0]}{0[1]}'.format)
    >>> w.reset_index()
       famid  birth  ht1  ht2
    0      1      1  2.8  3.4
    1      1      2  2.9  3.8
    2      1      3  2.2  2.9
    3      2      1  2.0  3.2
    4      2      2  1.8  2.8
    5      2      3  1.9  2.4
    6      3      1  2.2  3.3
    7      3      2  2.3  3.4
    8      3      3  2.1  2.9

    Less wieldy column names are also handled

    >>> np.random.seed(0)
    >>> df = pd.DataFrame({'A(weekly)-2010': np.random.rand(3),
    ...                    'A(weekly)-2011': np.random.rand(3),
    ...                    'B(weekly)-2010': np.random.rand(3),
    ...                    'B(weekly)-2011': np.random.rand(3),
    ...                    'X' : np.random.randint(3, size=3)})
    >>> df['id'] = df.index
    >>> df # doctest: +NORMALIZE_WHITESPACE, +ELLIPSIS
       A(weekly)-2010  A(weekly)-2011  B(weekly)-2010  B(weekly)-2011  X  id
    0        0.548814        0.544883        0.437587        0.383442  0   0
    1        0.715189        0.423655        0.891773        0.791725  1   1
    2        0.602763        0.645894        0.963663        0.528895  1   2

    >>> pd.wide_to_long(df, ['A(weekly)', 'B(weekly)'], i='id',
    ...                 j='year', sep='-')
    ... # doctest: +NORMALIZE_WHITESPACE
             X  A(weekly)  B(weekly)
    id year
    0  2010  0   0.548814   0.437587
    1  2010  1   0.715189   0.891773
    2  2010  1   0.602763   0.963663
    0  2011  0   0.544883   0.383442
    1  2011  1   0.423655   0.791725
    2  2011  1   0.645894   0.528895

    If we have many columns, we could also use a regex to find our
    stubnames and pass that list on to wide_to_long

    >>> stubnames = sorted(
    ...     set([match[0] for match in df.columns.str.findall(
    ...         r'[A-B]\(.*\)').values if match != []])
    ... )
    >>> list(stubnames)
    ['A(weekly)', 'B(weekly)']

    All of the above examples have integers as suffixes. It is possible to
    have non-integers as suffixes.

    >>> df = pd.DataFrame({
    ...     'famid': [1, 1, 1, 2, 2, 2, 3, 3, 3],
    ...     'birth': [1, 2, 3, 1, 2, 3, 1, 2, 3],
    ...     'ht_one': [2.8, 2.9, 2.2, 2, 1.8, 1.9, 2.2, 2.3, 2.1],
    ...     'ht_two': [3.4, 3.8, 2.9, 3.2, 2.8, 2.4, 3.3, 3.4, 2.9]
    ... })
    >>> df
       famid  birth  ht_one  ht_two
    0      1      1     2.8     3.4
    1      1      2     2.9     3.8
    2      1      3     2.2     2.9
    3      2      1     2.0     3.2
    4      2      2     1.8     2.8
    5      2      3     1.9     2.4
    6      3      1     2.2     3.3
    7      3      2     2.3     3.4
    8      3      3     2.1     2.9

    >>> l = pd.wide_to_long(df, stubnames='ht', i=['famid', 'birth'], j='age',
    ...                     sep='_', suffix=r'\w+')
    >>> l
    ... # doctest: +NORMALIZE_WHITESPACE
                      ht
    famid birth age
    1     1     one  2.8
                two  3.4
          2     one  2.9
                two  3.8
          3     one  2.2
                two  2.9
    2     1     one  2.0
                two  3.2
          2     one  1.8
                two  2.8
          3     one  1.9
                two  2.4
    3     1     one  2.2
                two  3.3
          2     one  2.3
                two  3.4
          3     one  2.1
                two  2.9
    """

    def get_var_names(df, stub: str, sep: str, suffix: str):
        regex = rf"^{re.escape(stub)}{re.escape(sep)}{suffix}$"
        return df.columns[df.columns.str.match(regex)]

    def melt_stub(df, stub: str, i, j, value_vars, sep: str):
        newdf = melt(
            df,
            id_vars=i,
            value_vars=value_vars,
            value_name=stub.rstrip(sep),
            var_name=j,
        )
        newdf[j] = newdf[j].str.replace(re.escape(stub + sep), "", regex=True)

        # GH17627 Cast numerics suffixes to int/float
        try:
            newdf[j] = to_numeric(newdf[j])
        except (TypeError, ValueError, OverflowError):
            # TODO: anything else to catch?
            pass

        return newdf.set_index(i + [j])

    if not is_list_like(stubnames):
        stubnames = [stubnames]
    else:
        stubnames = list(stubnames)

    if df.columns.isin(stubnames).any():
        raise ValueError("stubname can't be identical to a column name")

    if not is_list_like(i):
        i = [i]
    else:
        i = list(i)

    if df[i].duplicated().any():
        raise ValueError("the id variables need to uniquely identify each row")

    _melted = []
    value_vars_flattened = []
    for stub in stubnames:
        value_var = get_var_names(df, stub, sep, suffix)
        value_vars_flattened.extend(value_var)
        _melted.append(melt_stub(df, stub, i, j, value_var, sep))

    melted = concat(_melted, axis=1)
    id_vars = df.columns.difference(value_vars_flattened)
    new = df[id_vars]

    if len(i) == 1:
        return new.set_index(i).join(melted)
    else:
        return new.merge(melted.reset_index(), on=i).set_index(i + [j])
```
