## Supplementary software v0.2.1 for "Virtual control arms for paediatric myopia trials: external validation of axial-elongation models": merge.py

```
"""
SQL-style merge routines
"""
from __future__ import annotations

from collections.abc import (
    Hashable,
    Sequence,
)
import datetime
from functools import partial
from typing import (
    TYPE_CHECKING,
    Literal,
    cast,
    final,
)
import uuid
import warnings

import numpy as np

from pandas._libs import (
    Timedelta,
    hashtable as libhashtable,
    join as libjoin,
    lib,
)
from pandas._libs.lib import is_range_indexer
from pandas._typing import (
    AnyArrayLike,
    ArrayLike,
    IndexLabel,
    JoinHow,
    MergeHow,
    Shape,
    Suffixes,
    npt,
)
from pandas.errors import MergeError
from pandas.util._decorators import (
    Appender,
    Substitution,
    cache_readonly,
)
from pandas.util._exceptions import find_stack_level

from pandas.core.dtypes.base import ExtensionDtype
from pandas.core.dtypes.cast import find_common_type
from pandas.core.dtypes.common import (
    ensure_int64,
    ensure_object,
    is_bool,
    is_bool_dtype,
    is_float_dtype,
    is_integer,
    is_integer_dtype,
    is_list_like,
    is_number,
    is_numeric_dtype,
    is_object_dtype,
    is_string_dtype,
    needs_i8_conversion,
)
from pandas.core.dtypes.dtypes import (
    CategoricalDtype,
    DatetimeTZDtype,
)
from pandas.core.dtypes.generic import (
    ABCDataFrame,
    ABCSeries,
)
from pandas.core.dtypes.missing import (
    isna,
    na_value_for_dtype,
)

from pandas import (
    ArrowDtype,
    Categorical,
    Index,
    MultiIndex,
    Series,
)
import pandas.core.algorithms as algos
from pandas.core.arrays import (
    ArrowExtensionArray,
    BaseMaskedArray,
    ExtensionArray,
)
from pandas.core.arrays.string_ import StringDtype
import pandas.core.common as com
from pandas.core.construction import (
    ensure_wrapped_if_datetimelike,
    extract_array,
)
from pandas.core.frame import _merge_doc
from pandas.core.indexes.api import default_index
from pandas.core.sorting import (
    get_group_index,
    is_int64_overflow_possible,
)

if TYPE_CHECKING:
    from pandas import DataFrame
    from pandas.core import groupby
    from pandas.core.arrays import DatetimeArray
    from pandas.core.indexes.frozen import FrozenList

_factorizers = {
    np.int64: libhashtable.Int64Factorizer,
    np.longlong: libhashtable.Int64Factorizer,
    np.int32: libhashtable.Int32Factorizer,
    np.int16: libhashtable.Int16Factorizer,
    np.int8: libhashtable.Int8Factorizer,
    np.uint64: libhashtable.UInt64Factorizer,
    np.uint32: libhashtable.UInt32Factorizer,
    np.uint16: libhashtable.UInt16Factorizer,
    np.uint8: libhashtable.UInt8Factorizer,
    np.bool_: libhashtable.UInt8Factorizer,
    np.float64: libhashtable.Float64Factorizer,
    np.float32: libhashtable.Float32Factorizer,
    np.complex64: libhashtable.Complex64Factorizer,
    np.complex128: libhashtable.Complex128Factorizer,
    np.object_: libhashtable.ObjectFactorizer,
}

# See https://github.com/pandas-dev/pandas/issues/52451
if np.intc is not np.int32:
    _factorizers[np.intc] = libhashtable.Int64Factorizer

_known = (np.ndarray, ExtensionArray, Index, ABCSeries)


@Substitution("\nleft : DataFrame or named Series")
@Appender(_merge_doc, indents=0)
def merge(
    left: DataFrame | Series,
    right: DataFrame | Series,
    how: MergeHow = "inner",
    on: IndexLabel | AnyArrayLike | None = None,
    left_on: IndexLabel | AnyArrayLike | None = None,
    right_on: IndexLabel | AnyArrayLike | None = None,
    left_index: bool = False,
    right_index: bool = False,
    sort: bool = False,
    suffixes: Suffixes = ("_x", "_y"),
    copy: bool | None = None,
    indicator: str | bool = False,
    validate: str | None = None,
) -> DataFrame:
    left_df = _validate_operand(left)
    right_df = _validate_operand(right)
    if how == "cross":
        return _cross_merge(
            left_df,
            right_df,
            on=on,
            left_on=left_on,
            right_on=right_on,
            left_index=left_index,
            right_index=right_index,
            sort=sort,
            suffixes=suffixes,
            indicator=indicator,
            validate=validate,
            copy=copy,
        )
    else:
        op = _MergeOperation(
            left_df,
            right_df,
            how=how,
            on=on,
            left_on=left_on,
            right_on=right_on,
            left_index=left_index,
            right_index=right_index,
            sort=sort,
            suffixes=suffixes,
            indicator=indicator,
            validate=validate,
        )
        return op.get_result(copy=copy)


def _cross_merge(
    left: DataFrame,
    right: DataFrame,
    on: IndexLabel | AnyArrayLike | None = None,
    left_on: IndexLabel | AnyArrayLike | None = None,
    right_on: IndexLabel | AnyArrayLike | None = None,
    left_index: bool = False,
    right_index: bool = False,
    sort: bool = False,
    suffixes: Suffixes = ("_x", "_y"),
    copy: bool | None = None,
    indicator: str | bool = False,
    validate: str | None = None,
) -> DataFrame:
    """
    See merge.__doc__ with how='cross'
    """

    if (
        left_index
        or right_index
        or right_on is not None
        or left_on is not None
        or on is not None
    ):
        raise MergeError(
            "Can not pass on, right_on, left_on or set right_index=True or "
            "left_index=True"
        )

    cross_col = f"_cross_{uuid.uuid4()}"
    left = left.assign(**{cross_col: 1})
    right = right.assign(**{cross_col: 1})

    left_on = right_on = [cross_col]

    res = merge(
        left,
        right,
        how="inner",
        on=on,
        left_on=left_on,
        right_on=right_on,
        left_index=left_index,
        right_index=right_index,
        sort=sort,
        suffixes=suffixes,
        indicator=indicator,
        validate=validate,
        copy=copy,
    )
    del res[cross_col]
    return res


def _groupby_and_merge(
    by, left: DataFrame | Series, right: DataFrame | Series, merge_pieces
):
    """
    groupby & merge; we are always performing a left-by type operation

    Parameters
    ----------
    by: field to group
    left: DataFrame
    right: DataFrame
    merge_pieces: function for merging
    """
    pieces = []
    if not isinstance(by, (list, tuple)):
        by = [by]

    lby = left.groupby(by, sort=False)
    rby: groupby.DataFrameGroupBy | groupby.SeriesGroupBy | None = None

    # if we can groupby the rhs
    # then we can get vastly better perf
    if all(item in right.columns for item in by):
        rby = right.groupby(by, sort=False)

    for key, lhs in lby._grouper.get_iterator(lby._selected_obj, axis=lby.axis):
        if rby is None:
            rhs = right
        else:
            try:
                rhs = right.take(rby.indices[key])
            except KeyError:
                # key doesn't exist in left
                lcols = lhs.columns.tolist()
                cols = lcols + [r for r in right.columns if r not in set(lcols)]
                merged = lhs.reindex(columns=cols)
                merged.index = range(len(merged))
                pieces.append(merged)
                continue

        merged = merge_pieces(lhs, rhs)

        # make sure join keys are in the merged
        # TODO, should merge_pieces do this?
        merged[by] = key

        pieces.append(merged)

    # preserve the original order
    # if we have a missing piece this can be reset
    from pandas.core.reshape.concat import concat

    result = concat(pieces, ignore_index=True)
    result = result.reindex(columns=pieces[0].columns, copy=False)
    return result, lby


def merge_ordered(
    left: DataFrame | Series,
    right: DataFrame | Series,
    on: IndexLabel | None = None,
    left_on: IndexLabel | None = None,
    right_on: IndexLabel | None = None,
    left_by=None,
    right_by=None,
    fill_method: str | None = None,
    suffixes: Suffixes = ("_x", "_y"),
    how: JoinHow = "outer",
) -> DataFrame:
    """
    Perform a merge for ordered data with optional filling/interpolation.

    Designed for ordered data like time series data. Optionally
    perform group-wise merge (see examples).

    Parameters
    ----------
    left : DataFrame or named Series
    right : DataFrame or named Series
    on : label or list
        Field names to join on. Must be found in both DataFrames.
    left_on : label or list, or array-like
        Field names to join on in left DataFrame. Can be a vector or list of
        vectors of the length of the DataFrame to use a particular vector as
        the join key instead of columns.
    right_on : label or list, or array-like
        Field names to join on in right DataFrame or vector/list of vectors per
        left_on docs.
    left_by : column name or list of column names
        Group left DataFrame by group columns and merge piece by piece with
        right DataFrame. Must be None if either left or right are a Series.
    right_by : column name or list of column names
        Group right DataFrame by group columns and merge piece by piece with
        left DataFrame. Must be None if either left or right are a Series.
    fill_method : {'ffill', None}, default None
        Interpolation method for data.
    suffixes : list-like, default is ("_x", "_y")
        A length-2 sequence where each element is optionally a string
        indicating the suffix to add to overlapping column names in
        `left` and `right` respectively. Pass a value of `None` instead
        of a string to indicate that the column name from `left` or
        `right` should be left as-is, with no suffix. At least one of the
        values must not be None.

    how : {'left', 'right', 'outer', 'inner'}, default 'outer'
        * left: use only keys from left frame (SQL: left outer join)
        * right: use only keys from right frame (SQL: right outer join)
        * outer: use union of keys from both frames (SQL: full outer join)
        * inner: use intersection of keys from both frames (SQL: inner join).

    Returns
    -------
    DataFrame
        The merged DataFrame output type will be the same as
        'left', if it is a subclass of DataFrame.

    See Also
    --------
    merge : Merge with a database-style join.
    merge_asof : Merge on nearest keys.

    Examples
    --------
    >>> from pandas import merge_ordered
    >>> df1 = pd.DataFrame(
    ...     {
    ...         "key": ["a", "c", "e", "a", "c", "e"],
    ...         "lvalue": [1, 2, 3, 1, 2, 3],
    ...         "group": ["a", "a", "a", "b", "b", "b"]
    ...     }
    ... )
    >>> df1
      key  lvalue group
    0   a       1     a
    1   c       2     a
    2   e       3     a
    3   a       1     b
    4   c       2     b
    5   e       3     b

    >>> df2 = pd.DataFrame({"key": ["b", "c", "d"], "rvalue": [1, 2, 3]})
    >>> df2
      key  rvalue
    0   b       1
    1   c       2
    2   d       3

    >>> merge_ordered(df1, df2, fill_method="ffill", left_by="group")
      key  lvalue group  rvalue
    0   a       1     a     NaN
    1   b       1     a     1.0
    2   c       2     a     2.0
    3   d       2     a     3.0
    4   e       3     a     3.0
    5   a       1     b     NaN
    6   b       1     b     1.0
    7   c       2     b     2.0
    8   d       2     b     3.0
    9   e       3     b     3.0
    """

    def _merger(x, y) -> DataFrame:
        # perform the ordered merge operation
        op = _OrderedMerge(
            x,
            y,
            on=on,
            left_on=left_on,
            right_on=right_on,
            suffixes=suffixes,
            fill_method=fill_method,
            how=how,
        )
        return op.get_result()

    if left_by is not None and right_by is not None:
        raise ValueError("Can only group either left or right frames")
    if left_by is not None:
        if isinstance(left_by, str):
            left_by = [left_by]
        check = set(left_by).difference(left.columns)
        if len(check) != 0:
            raise KeyError(f"{check} not found in left columns")
        result, _ = _groupby_and_merge(left_by, left, right, lambda x, y: _merger(x, y))
    elif right_by is not None:
        if isinstance(right_by, str):
            right_by = [right_by]
        check = set(right_by).difference(right.columns)
        if len(check) != 0:
            raise KeyError(f"{check} not found in right columns")
        result, _ = _groupby_and_merge(
            right_by, right, left, lambda x, y: _merger(y, x)
        )
    else:
        result = _merger(left, right)
    return result


def merge_asof(
    left: DataFrame | Series,
    right: DataFrame | Series,
    on: IndexLabel | None = None,
    left_on: IndexLabel | None = None,
    right_on: IndexLabel | None = None,
    left_index: bool = False,
    right_index: bool = False,
    by=None,
    left_by=None,
    right_by=None,
    suffixes: Suffixes = ("_x", "_y"),
    tolerance: int | Timedelta | None = None,
    allow_exact_matches: bool = True,
    direction: str = "backward",
) -> DataFrame:
    """
    Perform a merge by key distance.

    This is similar to a left-join except that we match on nearest
    key rather than equal keys. Both DataFrames must be sorted by the key.

    For each row in the left DataFrame:

      - A "backward" search selects the last row in the right DataFrame whose
        'on' key is less than or equal to the left's key.

      - A "forward" search selects the first row in the right DataFrame whose
        'on' key is greater than or equal to the left's key.

      - A "nearest" search selects the row in the right DataFrame whose 'on'
        key is closest in absolute distance to the left's key.

    Optionally match on equivalent keys with 'by' before searching with 'on'.

    Parameters
    ----------
    left : DataFrame or named Series
    right : DataFrame or named Series
    on : label
        Field name to join on. Must be found in both DataFrames.
        The data MUST be ordered. Furthermore this must be a numeric column,
        such as datetimelike, integer, or float. On or left_on/right_on
        must be given.
    left_on : label
        Field name to join on in left DataFrame.
    right_on : label
        Field name to join on in right DataFrame.
    left_index : bool
        Use the index of the left DataFrame as the join key.
    right_index : bool
        Use the index of the right DataFrame as the join key.
    by : column name or list of column names
        Match on these columns before performing merge operation.
    left_by : column name
        Field names to match on in the left DataFrame.
    right_by : column name
        Field names to match on in the right DataFrame.
    suffixes : 2-length sequence (tuple, list, ...)
        Suffix to apply to overlapping column names in the left and right
        side, respectively.
    tolerance : int or Timedelta, optional, default None
        Select asof tolerance within this range; must be compatible
        with the merge index.
    allow_exact_matches : bool, default True

        - If True, allow matching with the same 'on' value
          (i.e. less-than-or-equal-to / greater-than-or-equal-to)
        - If False, don't match the same 'on' value
          (i.e., strictly less-than / strictly greater-than).

    direction : 'backward' (default), 'forward', or 'nearest'
        Whether to search for prior, subsequent, or closest matches.

    Returns
    -------
    DataFrame

    See Also
    --------
    merge : Merge with a database-style join.
    merge_ordered : Merge with optional filling/interpolation.

    Examples
    --------
    >>> left = pd.DataFrame({"a": [1, 5, 10], "left_val": ["a", "b", "c"]})
    >>> left
        a left_val
    0   1        a
    1   5        b
    2  10        c

    >>> right = pd.DataFrame({"a": [1, 2, 3, 6, 7], "right_val": [1, 2, 3, 6, 7]})
    >>> right
       a  right_val
    0  1          1
    1  2          2
    2  3          3
    3  6          6
    4  7          7

    >>> pd.merge_asof(left, right, on="a")
        a left_val  right_val
    0   1        a          1
    1   5        b          3
    2  10        c          7

    >>> pd.merge_asof(left, right, on="a", allow_exact_matches=False)
        a left_val  right_val
    0   1        a        NaN
    1   5        b        3.0
    2  10        c        7.0

    >>> pd.merge_asof(left, right, on="a", direction="forward")
        a left_val  right_val
    0   1        a        1.0
    1   5        b        6.0
    2  10        c        NaN

    >>> pd.merge_asof(left, right, on="a", direction="nearest")
        a left_val  right_val
    0   1        a          1
    1   5        b          6
    2  10        c          7

    We can use indexed DataFrames as well.

    >>> left = pd.DataFrame({"left_val": ["a", "b", "c"]}, index=[1, 5, 10])
    >>> left
       left_val
    1         a
    5         b
    10        c

    >>> right = pd.DataFrame({"right_val": [1, 2, 3, 6, 7]}, index=[1, 2, 3, 6, 7])
    >>> right
       right_val
    1          1
    2          2
    3          3
    6          6
    7          7

    >>> pd.merge_asof(left, right, left_index=True, right_index=True)
       left_val  right_val
    1         a          1
    5         b          3
    10        c          7

    Here is a real-world times-series example

    >>> quotes = pd.DataFrame(
    ...     {
    ...         "time": [
    ...             pd.Timestamp("2016-05-25 13:30:00.023"),
    ...             pd.Timestamp("2016-05-25 13:30:00.023"),
    ...             pd.Timestamp("2016-05-25 13:30:00.030"),
    ...             pd.Timestamp("2016-05-25 13:30:00.041"),
    ...             pd.Timestamp("2016-05-25 13:30:00.048"),
    ...             pd.Timestamp("2016-05-25 13:30:00.049"),
    ...             pd.Timestamp("2016-05-25 13:30:00.072"),
    ...             pd.Timestamp("2016-05-25 13:30:00.075")
    ...         ],
    ...         "ticker": [
    ...                "GOOG",
    ...                "MSFT",
    ...                "MSFT",
    ...                "MSFT",
    ...                "GOOG",
    ...                "AAPL",
    ...                "GOOG",
    ...                "MSFT"
    ...            ],
    ...            "bid": [720.50, 51.95, 51.97, 51.99, 720.50, 97.99, 720.50, 52.01],
    ...            "ask": [720.93, 51.96, 51.98, 52.00, 720.93, 98.01, 720.88, 52.03]
    ...     }
    ... )
    >>> quotes
                         time ticker     bid     ask
    0 2016-05-25 13:30:00.023   GOOG  720.50  720.93
    1 2016-05-25 13:30:00.023   MSFT   51.95   51.96
    2 2016-05-25 13:30:00.030   MSFT   51.97   51.98
    3 2016-05-25 13:30:00.041   MSFT   51.99   52.00
    4 2016-05-25 13:30:00.048   GOOG  720.50  720.93
    5 2016-05-25 13:30:00.049   AAPL   97.99   98.01
    6 2016-05-25 13:30:00.072   GOOG  720.50  720.88
    7 2016-05-25 13:30:00.075   MSFT   52.01   52.03

    >>> trades = pd.DataFrame(
    ...        {
    ...            "time": [
    ...                pd.Timestamp("2016-05-25 13:30:00.023"),
    ...                pd.Timestamp("2016-05-25 13:30:00.038"),
    ...                pd.Timestamp("2016-05-25 13:30:00.048"),
    ...                pd.Timestamp("2016-05-25 13:30:00.048"),
    ...                pd.Timestamp("2016-05-25 13:30:00.048")
    ...            ],
    ...            "ticker": ["MSFT", "MSFT", "GOOG", "GOOG", "AAPL"],
    ...            "price": [51.95, 51.95, 720.77, 720.92, 98.0],
    ...            "quantity": [75, 155, 100, 100, 100]
    ...        }
    ...    )
    >>> trades
                         time ticker   price  quantity
    0 2016-05-25 13:30:00.023   MSFT   51.95        75
    1 2016-05-25 13:30:00.038   MSFT   51.95       155
    2 2016-05-25 13:30:00.048   GOOG  720.77       100
    3 2016-05-25 13:30:00.048   GOOG  720.92       100
    4 2016-05-25 13:30:00.048   AAPL   98.00       100

    By default we are taking the asof of the quotes

    >>> pd.merge_asof(trades, quotes, on="time", by="ticker")
                         time ticker   price  quantity     bid     ask
    0 2016-05-25 13:30:00.023   MSFT   51.95        75   51.95   51.96
    1 2016-05-25 13:30:00.038   MSFT   51.95       155   51.97   51.98
    2 2016-05-25 13:30:00.048   GOOG  720.77       100  720.50  720.93
    3 2016-05-25 13:30:00.048   GOOG  720.92       100  720.50  720.93
    4 2016-05-25 13:30:00.048   AAPL   98.00       100     NaN     NaN

    We only asof within 2ms between the quote time and the trade time

    >>> pd.merge_asof(
    ...     trades, quotes, on="time", by="ticker", tolerance=pd.Timedelta("2ms")
    ... )
                         time ticker   price  quantity     bid     ask
    0 2016-05-25 13:30:00.023   MSFT   51.95        75   51.95   51.96
    1 2016-05-25 13:30:00.038   MSFT   51.95       155     NaN     NaN
    2 2016-05-25 13:30:00.048   GOOG  720.77       100  720.50  720.93
    3 2016-05-25 13:30:00.048   GOOG  720.92       100  720.50  720.93
    4 2016-05-25 13:30:00.048   AAPL   98.00       100     NaN     NaN

    We only asof within 10ms between the quote time and the trade time
    and we exclude exact matches on time. However *prior* data will
    propagate forward

    >>> pd.merge_asof(
    ...     trades,
    ...     quotes,
    ...     on="time",
    ...     by="ticker",
    ...     tolerance=pd.Timedelta("10ms"),
    ...     allow_exact_matches=False
    ... )
                         time ticker   price  quantity     bid     ask
    0 2016-05-25 13:30:00.023   MSFT   51.95        75     NaN     NaN
    1 2016-05-25 13:30:00.038   MSFT   51.95       155   51.97   51.98
    2 2016-05-25 13:30:00.048   GOOG  720.77       100     NaN     NaN
    3 2016-05-25 13:30:00.048   GOOG  720.92       100     NaN     NaN
    4 2016-05-25 13:30:00.048   AAPL   98.00       100     NaN     NaN
    """
    op = _AsOfMerge(
        left,
        right,
        on=on,
        left_on=left_on,
        right_on=right_on,
        left_index=left_index,
        right_index=right_index,
        by=by,
        left_by=left_by,
        right_by=right_by,
        suffixes=suffixes,
        how="asof",
        tolerance=tolerance,
        allow_exact_matches=allow_exact_matches,
        direction=direction,
    )
    return op.get_result()


# TODO: transformations??
# TODO: only copy DataFrames when modification necessary
class _MergeOperation:
    """
    Perform a database (SQL) merge operation between two DataFrame or Series
    objects using either columns as keys or their row indexes
    """

    _merge_type = "merge"
    how: JoinHow | Literal["asof"]
    on: IndexLabel | None
    # left_on/right_on may be None when passed, but in validate_specification
    #  get replaced with non-None.
    left_on: Sequence[Hashable | AnyArrayLike]
    right_on: Sequence[Hashable | AnyArrayLike]
    left_index: bool
    right_index: bool
    sort: bool
    suffixes: Suffixes
    copy: bool
    indicator: str | bool
    validate: str | None
    join_names: list[Hashable]
    right_join_keys: list[ArrayLike]
    left_join_keys: list[ArrayLike]

    def __init__(
        self,
        left: DataFrame | Series,
        right: DataFrame | Series,
        how: JoinHow | Literal["asof"] = "inner",
        on: IndexLabel | AnyArrayLike | None = None,
        left_on: IndexLabel | AnyArrayLike | None = None,
        right_on: IndexLabel | AnyArrayLike | None = None,
        left_index: bool = False,
        right_index: bool = False,
        sort: bool = True,
        suffixes: Suffixes = ("_x", "_y"),
        indicator: str | bool = False,
        validate: str | None = None,
    ) -> None:
        _left = _validate_operand(left)
        _right = _validate_operand(right)
        self.left = self.orig_left = _left
        self.right = self.orig_right = _right
        self.how = how

        self.on = com.maybe_make_list(on)

        self.suffixes = suffixes
        self.sort = sort or how == "outer"

        self.left_index = left_index
        self.right_index = right_index

        self.indicator = indicator

        if not is_bool(left_index):
            raise ValueError(
                f"left_index parameter must be of type bool, not {type(left_index)}"
            )
        if not is_bool(right_index):
            raise ValueError(
                f"right_index parameter must be of type bool, not {type(right_index)}"
            )

        # GH 40993: raise when merging between different levels; enforced in 2.0
        if _left.columns.nlevels != _right.columns.nlevels:
            msg = (
                "Not allowed to merge between different levels. "
                f"({_left.columns.nlevels} levels on the left, "
                f"{_right.columns.nlevels} on the right)"
            )
            raise MergeError(msg)

        self.left_on, self.right_on = self._validate_left_right_on(left_on, right_on)

        (
            self.left_join_keys,
            self.right_join_keys,
            self.join_names,
            left_drop,
            right_drop,
        ) = self._get_merge_keys()

        if left_drop:
            self.left = self.left._drop_labels_or_levels(left_drop)

        if right_drop:
            self.right = self.right._drop_labels_or_levels(right_drop)

        self._maybe_require_matching_dtypes(self.left_join_keys, self.right_join_keys)
        self._validate_tolerance(self.left_join_keys)

        # validate the merge keys dtypes. We may need to coerce
        # to avoid incompatible dtypes
        self._maybe_coerce_merge_keys()

        # If argument passed to validate,
        # check if columns specified as unique
        # are in fact unique.
        if validate is not None:
            self._validate_validate_kwd(validate)

    def _maybe_require_matching_dtypes(
        self, left_join_keys: list[ArrayLike], right_join_keys: list[ArrayLike]
    ) -> None:
        # Overridden by AsOfMerge
        pass

    def _validate_tolerance(self, left_join_keys: list[ArrayLike]) -> None:
        # Overridden by AsOfMerge
        pass

    @final
    def _reindex_and_concat(
        self,
        join_index: Index,
        left_indexer: npt.NDArray[np.intp] | None,
        right_indexer: npt.NDArray[np.intp] | None,
        copy: bool | None,
    ) -> DataFrame:
        """
        reindex along index and concat along columns.
        """
        # Take views so we do not alter the originals
        left = self.left[:]
        right = self.right[:]

        llabels, rlabels = _items_overlap_with_suffix(
            self.left._info_axis, self.right._info_axis, self.suffixes
        )

        if left_indexer is not None and not is_range_indexer(left_indexer, len(left)):
            # Pinning the index here (and in the right code just below) is not
            #  necessary, but makes the `.take` more performant if we have e.g.
            #  a MultiIndex for left.index.
            lmgr = left._mgr.reindex_indexer(
                join_index,
                left_indexer,
                axis=1,
                copy=False,
                only_slice=True,
                allow_dups=True,
                use_na_proxy=True,
            )
            left = left._constructor_from_mgr(lmgr, axes=lmgr.axes)
        left.index = join_index

        if right_indexer is not None and not is_range_indexer(
            right_indexer, len(right)
        ):
            rmgr = right._mgr.reindex_indexer(
                join_index,
                right_indexer,
                axis=1,
                copy=False,
                only_slice=True,
                allow_dups=True,
                use_na_proxy=True,
            )
            right = right._constructor_from_mgr(rmgr, axes=rmgr.axes)
        right.index = join_index

        from pandas import concat

        left.columns = llabels
        right.columns = rlabels
        result = concat([left, right], axis=1, copy=copy)
        return result

    def get_result(self, copy: bool | None = True) -> DataFrame:
        if self.indicator:
            self.left, self.right = self._indicator_pre_merge(self.left, self.right)

        join_index, left_indexer, right_indexer = self._get_join_info()

        result = self._reindex_and_concat(
            join_index, left_indexer, right_indexer, copy=copy
        )
        result = result.__finalize__(self, method=self._merge_type)

        if self.indicator:
            result = self._indicator_post_merge(result)

        self._maybe_add_join_keys(result, left_indexer, right_indexer)

        self._maybe_restore_index_levels(result)

        return result.__finalize__(self, method="merge")

    @final
    @cache_readonly
    def _indicator_name(self) -> str | None:
        if isinstance(self.indicator, str):
            return self.indicator
        elif isinstance(self.indicator, bool):
            return "_merge" if self.indicator else None
        else:
            raise ValueError(
                "indicator option can only accept boolean or string arguments"
            )

    @final
    def _indicator_pre_merge(
        self, left: DataFrame, right: DataFrame
    ) -> tuple[DataFrame, DataFrame]:
        columns = left.columns.union(right.columns)

        for i in ["_left_indicator", "_right_indicator"]:
            if i in columns:
                raise ValueError(
                    "Cannot use `indicator=True` option when "
                    f"data contains a column named {i}"
                )
        if self._indicator_name in columns:
            raise ValueError(
                "Cannot use name of an existing column for indicator column"
            )

        left = left.copy()
        right = right.copy()

        left["_left_indicator"] = 1
        left["_left_indicator"] = left["_left_indicator"].astype("int8")

        right["_right_indicator"] = 2
        right["_right_indicator"] = right["_right_indicator"].astype("int8")

        return left, right

    @final
    def _indicator_post_merge(self, result: DataFrame) -> DataFrame:
        result["_left_indicator"] = result["_left_indicator"].fillna(0)
        result["_right_indicator"] = result["_right_indicator"].fillna(0)

        result[self._indicator_name] = Categorical(
            (result["_left_indicator"] + result["_right_indicator"]),
            categories=[1, 2, 3],
        )
        result[self._indicator_name] = result[
            self._indicator_name
        ].cat.rename_categories(["left_only", "right_only", "both"])

        result = result.drop(labels=["_left_indicator", "_right_indicator"], axis=1)
        return result

    @final
    def _maybe_restore_index_levels(self, result: DataFrame) -> None:
        """
        Restore index levels specified as `on` parameters

        Here we check for cases where `self.left_on` and `self.right_on` pairs
        each reference an index level in their respective DataFrames. The
        joined columns corresponding to these pairs are then restored to the
        index of `result`.

        **Note:** This method has side effects. It modifies `result` in-place

        Parameters
        ----------
        result: DataFrame
            merge result

        Returns
        -------
        None
        """
        names_to_restore = []
        for name, left_key, right_key in zip(
            self.join_names, self.left_on, self.right_on
        ):
            if (
                # Argument 1 to "_is_level_reference" of "NDFrame" has incompatible
                # type "Union[Hashable, ExtensionArray, Index, Series]"; expected
                # "Hashable"
                self.orig_left._is_level_reference(left_key)  # type: ignore[arg-type]
                # Argument 1 to "_is_level_reference" of "NDFrame" has incompatible
                # type "Union[Hashable, ExtensionArray, Index, Series]"; expected
                # "Hashable"
                and self.orig_right._is_level_reference(
                    right_key  # type: ignore[arg-type]
                )
                and left_key == right_key
                and name not in result.index.names
            ):
                names_to_restore.append(name)

        if names_to_restore:
            result.set_index(names_to_restore, inplace=True)

    @final
    def _maybe_add_join_keys(
        self,
        result: DataFrame,
        left_indexer: npt.NDArray[np.intp] | None,
        right_indexer: npt.NDArray[np.intp] | None,
    ) -> None:
        left_has_missing = None
        right_has_missing = None

        assert all(isinstance(x, _known) for x in self.left_join_keys)

        keys = zip(self.join_names, self.left_on, self.right_on)
        for i, (name, lname, rname) in enumerate(keys):
            if not _should_fill(lname, rname):
                continue

            take_left, take_right = None, None

            if name in result:
                if left_indexer is not None or right_indexer is not None:
                    if name in self.left:
                        if left_has_missing is None:
                            left_has_missing = (
                                False
                                if left_indexer is None
                                else (left_indexer == -1).any()
                            )

                        if left_has_missing:
                            take_right = self.right_join_keys[i]

                            if result[name].dtype != self.left[name].dtype:
                                take_left = self.left[name]._values

                    elif name in self.right:
                        if right_has_missing is None:
                            right_has_missing = (
                                False
                                if right_indexer is None
                                else (right_indexer == -1).any()
                            )

                        if right_has_missing:
                            take_left = self.left_join_keys[i]

                            if result[name].dtype != self.right[name].dtype:
                                take_right = self.right[name]._values

            else:
                take_left = self.left_join_keys[i]
                take_right = self.right_join_keys[i]

            if take_left is not None or take_right is not None:
                if take_left is None:
                    lvals = result[name]._values
                elif left_indexer is None:
                    lvals = take_left
                else:
                    # TODO: can we pin down take_left's type earlier?
                    take_left = extract_array(take_left, extract_numpy=True)
                    lfill = na_value_for_dtype(take_left.dtype)
                    lvals = algos.take_nd(take_left, left_indexer, fill_value=lfill)

                if take_right is None:
                    rvals = result[name]._values
                elif right_indexer is None:
                    rvals = take_right
                else:
                    # TODO: can we pin down take_right's type earlier?
                    taker = extract_array(take_right, extract_numpy=True)
                    rfill = na_value_for_dtype(taker.dtype)
                    rvals = algos.take_nd(taker, right_indexer, fill_value=rfill)

                # if we have an all missing left_indexer
                # make sure to just use the right values or vice-versa
                if left_indexer is not None and (left_indexer == -1).all():
                    key_col = Index(rvals, dtype=rvals.dtype, copy=False)
                    result_dtype = rvals.dtype
                elif right_indexer is not None and (right_indexer == -1).all():
                    key_col = Index(lvals, dtype=lvals.dtype, copy=False)
                    result_dtype = lvals.dtype
                else:
                    key_col = Index(lvals, dtype=lvals.dtype, copy=False)
                    if left_indexer is not None:
                        mask_left = left_indexer == -1
                        key_col = key_col.where(~mask_left, rvals)
                    result_dtype = find_common_type([lvals.dtype, rvals.dtype])
                    if (
                        lvals.dtype.kind == "M"
                        and rvals.dtype.kind == "M"
                        and result_dtype.kind == "O"
                    ):
                        # TODO(non-nano) Workaround for common_type not dealing
                        # with different resolutions
                        result_dtype = key_col.dtype

                if result._is_label_reference(name):
                    result[name] = result._constructor_sliced(
                        key_col, dtype=result_dtype, index=result.index
                    )
                elif result._is_level_reference(name):
                    if isinstance(result.index, MultiIndex):
                        key_col.name = name
                        idx_list = [
                            result.index.get_level_values(level_name)
                            if level_name != name
                            else key_col
                            for level_name in result.index.names
                        ]

                        result.set_index(idx_list, inplace=True)
                    else:
                        key_col.name = name
                        result.index = key_col
                else:
                    result.insert(i, name or f"key_{i}", key_col)

    def _get_join_indexers(
        self,
    ) -> tuple[npt.NDArray[np.intp] | None, npt.NDArray[np.intp] | None]:
        """return the join indexers"""
        # make mypy happy
        assert self.how != "asof"
        return get_join_indexers(
            self.left_join_keys, self.right_join_keys, sort=self.sort, how=self.how
        )

    @final
    def _get_join_info(
        self,
    ) -> tuple[Index, npt.NDArray[np.intp] | None, npt.NDArray[np.intp] | None]:
        left_ax = self.left.index
        right_ax = self.right.index

        if self.left_index and self.right_index and self.how != "asof":
            join_index, left_indexer, right_indexer = left_ax.join(
                right_ax, how=self.how, return_indexers=True, sort=self.sort
            )

        elif self.right_index and self.how == "left":
            join_index, left_indexer, right_indexer = _left_join_on_index(
                left_ax, right_ax, self.left_join_keys, sort=self.sort
            )

        elif self.left_index and self.how == "right":
            join_index, right_indexer, left_indexer = _left_join_on_index(
                right_ax, left_ax, self.right_join_keys, sort=self.sort
            )
        else:
            (left_indexer, right_indexer) = self._get_join_indexers()

            if self.right_index:
                if len(self.left) > 0:
                    join_index = self._create_join_index(
                        left_ax,
                        right_ax,
                        left_indexer,
                        how="right",
                    )
                elif right_indexer is None:
                    join_index = right_ax.copy()
                else:
                    join_index = right_ax.take(right_indexer)
            elif self.left_index:
                if self.how == "asof":
                    # GH#33463 asof should always behave like a left merge
                    join_index = self._create_join_index(
                        left_ax,
                        right_ax,
                        left_indexer,
                        how="left",
                    )

                elif len(self.right) > 0:
                    join_index = self._create_join_index(
                        right_ax,
                        left_ax,
                        right_indexer,
                        how="left",
                    )
                elif left_indexer is None:
                    join_index = left_ax.copy()
                else:
                    join_index = left_ax.take(left_indexer)
            else:
                n = len(left_ax) if left_indexer is None else len(left_indexer)
                join_index = default_index(n)

        return join_index, left_indexer, right_indexer

    @final
    def _create_join_index(
        self,
        index: Index,
        other_index: Index,
        indexer: npt.NDArray[np.intp] | None,
        how: JoinHow = "left",
    ) -> Index:
        """
        Create a join index by rearranging one index to match another

        Parameters
        ----------
        index : Index
            index being rearranged
        other_index : Index
            used to supply values not found in index
        indexer : np.ndarray[np.intp] or None
            how to rearrange index
        how : str
            Replacement is only necessary if indexer based on other_index.

        Returns
        -------
        Index
        """
        if self.how in (how, "outer") and not isinstance(other_index, MultiIndex):
            # if final index requires values in other_index but not target
            # index, indexer may hold missing (-1) values, causing Index.take
            # to take the final value in target index. So, we set the last
            # element to be the desired fill value. We do not use allow_fill
            # and fill_value because it throws a ValueError on integer indices
            mask = indexer == -1
            if np.any(mask):
                fill_value = na_value_for_dtype(index.dtype, compat=False)
                index = index.append(Index([fill_value]))
        if indexer is None:
            return index.copy()
        return index.take(indexer)

    @final
    def _get_merge_keys(
        self,
    ) -> tuple[
        list[ArrayLike],
        list[ArrayLike],
        list[Hashable],
        list[Hashable],
        list[Hashable],
    ]:
        """
        Returns
        -------
        left_keys, right_keys, join_names, left_drop, right_drop
        """
        left_keys: list[ArrayLike] = []
        right_keys: list[ArrayLike] = []
        join_names: list[Hashable] = []
        right_drop: list[Hashable] = []
        left_drop: list[Hashable] = []

        left, right = self.left, self.right

        is_lkey = lambda x: isinstance(x, _known) and len(x) == len(left)
        is_rkey = lambda x: isinstance(x, _known) and len(x) == len(right)

        # Note that pd.merge_asof() has separate 'on' and 'by' parameters. A
        # user could, for example, request 'left_index' and 'left_by'. In a
        # regular pd.merge(), users cannot specify both 'left_index' and
        # 'left_on'. (Instead, users have a MultiIndex). That means the
        # self.left_on in this function is always empty in a pd.merge(), but
        # a pd.merge_asof(left_index=True, left_by=...) will result in a
        # self.left_on array with a None in the middle of it. This requires
        # a work-around as designated in the code below.
        # See _validate_left_right_on() for where this happens.

        # ugh, spaghetti re #733
        if _any(self.left_on) and _any(self.right_on):
            for lk, rk in zip(self.left_on, self.right_on):
                lk = extract_array(lk, extract_numpy=True)
                rk = extract_array(rk, extract_numpy=True)
                if is_lkey(lk):
                    lk = cast(ArrayLike, lk)
                    left_keys.append(lk)
                    if is_rkey(rk):
                        rk = cast(ArrayLike, rk)
                        right_keys.append(rk)
                        join_names.append(None)  # what to do?
                    else:
                        # Then we're either Hashable or a wrong-length arraylike,
                        #  the latter of which will raise
                        rk = cast(Hashable, rk)
                        if rk is not None:
                            right_keys.append(right._get_label_or_level_values(rk))
                            join_names.append(rk)
                        else:
                            # work-around for merge_asof(right_index=True)
                            right_keys.append(right.index._values)
                            join_names.append(right.index.name)
                else:
                    if not is_rkey(rk):
                        # Then we're either Hashable or a wrong-length arraylike,
                        #  the latter of which will raise
                        rk = cast(Hashable, rk)
                        if rk is not None:
                            right_keys.append(right._get_label_or_level_values(rk))
                        else:
                            # work-around for merge_asof(right_index=True)
                            right_keys.append(right.index._values)
                        if lk is not None and lk == rk:  # FIXME: what about other NAs?
                            right_drop.append(rk)
                    else:
                        rk = cast(ArrayLike, rk)
                        right_keys.append(rk)
                    if lk is not None:
                        # Then we're either Hashable or a wrong-length arraylike,
                        #  the latter of which will raise
                        lk = cast(Hashable, lk)
                        left_keys.append(left._get_label_or_level_values(lk))
                        join_names.append(lk)
                    else:
                        # work-around for merge_asof(left_index=True)
                        left_keys.append(left.index._values)
                        join_names.append(left.index.name)
        elif _any(self.left_on):
            for k in self.left_on:
                if is_lkey(k):
                    k = extract_array(k, extract_numpy=True)
                    k = cast(ArrayLike, k)
                    left_keys.append(k)
                    join_names.append(None)
                else:
                    # Then we're either Hashable or a wrong-length arraylike,
                    #  the latter of which will raise
                    k = cast(Hashable, k)
                    left_keys.append(left._get_label_or_level_values(k))
                    join_names.append(k)
            if isinstance(self.right.index, MultiIndex):
                right_keys = [
                    lev._values.take(lev_codes)
                    for lev, lev_codes in zip(
                        self.right.index.levels, self.right.index.codes
                    )
                ]
            else:
                right_keys = [self.right.index._values]
        elif _any(self.right_on):
            for k in self.right_on:
                k = extract_array(k, extract_numpy=True)
                if is_rkey(k):
                    k = cast(ArrayLike, k)
                    right_keys.append(k)
                    join_names.append(None)
                else:
                    # Then we're either Hashable or a wrong-length arraylike,
                    #  the latter of which will raise
                    k = cast(Hashable, k)
                    right_keys.append(right._get_label_or_level_values(k))
                    join_names.append(k)
            if isinstance(self.left.index, MultiIndex):
                left_keys = [
                    lev._values.take(lev_codes)
                    for lev, lev_codes in zip(
                        self.left.index.levels, self.left.index.codes
                    )
                ]
            else:
                left_keys = [self.left.index._values]

        return left_keys, right_keys, join_names, left_drop, right_drop

    @final
    def _maybe_coerce_merge_keys(self) -> None:
        # we have valid merges but we may have to further
        # coerce these if they are originally incompatible types
        #
        # for example if these are categorical, but are not dtype_equal
        # or if we have object and integer dtypes

        for lk, rk, name in zip(
            self.left_join_keys, self.right_join_keys, self.join_names
        ):
            if (len(lk) and not len(rk)) or (not len(lk) and len(rk)):
                continue

            lk = extract_array(lk, extract_numpy=True)
            rk = extract_array(rk, extract_numpy=True)

            lk_is_cat = isinstance(lk.dtype, CategoricalDtype)
            rk_is_cat = isinstance(rk.dtype, CategoricalDtype)
            lk_is_object_or_string = is_object_dtype(lk.dtype) or is_string_dtype(
                lk.dtype
            )
            rk_is_object_or_string = is_object_dtype(rk.dtype) or is_string_dtype(
                rk.dtype
            )

            # if either left or right is a categorical
            # then the must match exactly in categories & ordered
            if lk_is_cat and rk_is_cat:
                lk = cast(Categorical, lk)
                rk = cast(Categorical, rk)
                if lk._categories_match_up_to_permutation(rk):
                    continue

            elif lk_is_cat or rk_is_cat:
                pass

            elif lk.dtype == rk.dtype:
                continue

            msg = (
                f"You are trying to merge on {lk.dtype} and {rk.dtype} columns "
                f"for key '{name}'. If you wish to proceed you should use pd.concat"
            )

            # if we are numeric, then allow differing
            # kinds to proceed, eg. int64 and int8, int and float
            # further if we are object, but we infer to
            # the same, then proceed
            if is_numeric_dtype(lk.dtype) and is_numeric_dtype(rk.dtype):
                if lk.dtype.kind == rk.dtype.kind:
                    continue

                if isinstance(lk.dtype, ExtensionDtype) and not isinstance(
                    rk.dtype, ExtensionDtype
                ):
                    ct = find_common_type([lk.dtype, rk.dtype])
                    if isinstance(ct, ExtensionDtype):
                        com_cls = ct.construct_array_type()
                        rk = com_cls._from_sequence(rk, dtype=ct, copy=False)
                    else:
                        rk = rk.astype(ct)
                elif isinstance(rk.dtype, ExtensionDtype):
                    ct = find_common_type([lk.dtype, rk.dtype])
                    if isinstance(ct, ExtensionDtype):
                        com_cls = ct.construct_array_type()
                        lk = com_cls._from_sequence(lk, dtype=ct, copy=False)
                    else:
                        lk = lk.astype(ct)

                # check whether ints and floats
                if is_integer_dtype(rk.dtype) and is_float_dtype(lk.dtype):
                    # GH 47391 numpy > 1.24 will raise a RuntimeError for nan -> int
                    with np.errstate(invalid="ignore"):
                        # error: Argument 1 to "astype" of "ndarray" has incompatible
                        # type "Union[ExtensionDtype, Any, dtype[Any]]"; expected
                        # "Union[dtype[Any], Type[Any], _SupportsDType[dtype[Any]]]"
                        casted = lk.astype(rk.dtype)  # type: ignore[arg-type]

                    mask = ~np.isnan(lk)
                    match = lk == casted
                    if not match[mask].all():
                        warnings.warn(
                            "You are merging on int and float "
                            "columns where the float values "
                            "are not equal to their int representation.",
                            UserWarning,
                            stacklevel=find_stack_level(),
                        )
                    continue

                if is_float_dtype(rk.dtype) and is_integer_dtype(lk.dtype):
                    # GH 47391 numpy > 1.24 will raise a RuntimeError for nan -> int
                    with np.errstate(invalid="ignore"):
                        # error: Argument 1 to "astype" of "ndarray" has incompatible
                        # type "Union[ExtensionDtype, Any, dtype[Any]]"; expected
                        # "Union[dtype[Any], Type[Any], _SupportsDType[dtype[Any]]]"
                        casted = rk.astype(lk.dtype)  # type: ignore[arg-type]

                    mask = ~np.isnan(rk)
                    match = rk == casted
                    if not match[mask].all():
                        warnings.warn(
                            "You are merging on int and float "
                            "columns where the float values "
                            "are not equal to their int representation.",
                            UserWarning,
                            stacklevel=find_stack_level(),
                        )
                    continue

                # let's infer and see if we are ok
                if lib.infer_dtype(lk, skipna=False) == lib.infer_dtype(
                    rk, skipna=False
                ):
                    continue

            # Check if we are trying to merge on obviously
            # incompatible dtypes GH 9780, GH 15800

            # bool values are coerced to object
            elif (lk_is_object_or_string and is_bool_dtype(rk.dtype)) or (
                is_bool_dtype(lk.dtype) and rk_is_object_or_string
            ):
                pass

            # object values are allowed to be merged
            elif (lk_is_object_or_string and is_numeric_dtype(rk.dtype)) or (
                is_numeric_dtype(lk.dtype) and rk_is_object_or_string
            ):
                inferred_left = lib.infer_dtype(lk, skipna=False)
                inferred_right = lib.infer_dtype(rk, skipna=False)
                bool_types = ["integer", "mixed-integer", "boolean", "empty"]
                string_types = ["string", "unicode", "mixed", "bytes", "empty"]

                # inferred bool
                if inferred_left in bool_types and inferred_right in bool_types:
                    pass

                # unless we are merging non-string-like with string-like
                elif (
                    inferred_left in string_types and inferred_right not in string_types
                ) or (
                    inferred_right in string_types and inferred_left not in string_types
                ):
                    raise ValueError(msg)

            # datetimelikes must match exactly
            elif needs_i8_conversion(lk.dtype) and not needs_i8_conversion(rk.dtype):
                raise ValueError(msg)
            elif not needs_i8_conversion(lk.dtype) and needs_i8_conversion(rk.dtype):
                raise ValueError(msg)
            elif isinstance(lk.dtype, DatetimeTZDtype) and not isinstance(
                rk.dtype, DatetimeTZDtype
            ):
                raise ValueError(msg)
            elif not isinstance(lk.dtype, DatetimeTZDtype) and isinstance(
                rk.dtype, DatetimeTZDtype
            ):
                raise ValueError(msg)
            elif (
                isinstance(lk.dtype, DatetimeTZDtype)
                and isinstance(rk.dtype, DatetimeTZDtype)
            ) or (lk.dtype.kind == "M" and rk.dtype.kind == "M"):
                # allows datetime with different resolutions
                continue
            # datetime and timedelta not allowed
            elif lk.dtype.kind == "M" and rk.dtype.kind == "m":
                raise ValueError(msg)
            elif lk.dtype.kind == "m" and rk.dtype.kind == "M":
                raise ValueError(msg)

            elif is_object_dtype(lk.dtype) and is_object_dtype(rk.dtype):
                continue

            # Houston, we have a problem!
            # let's coerce to object if the dtypes aren't
            # categorical, otherwise coerce to the category
            # dtype. If we coerced categories to object,
            # then we would lose type information on some
            # columns, and end up trying to merge
            # incompatible dtypes. See GH 16900.
            if name in self.left.columns:
                typ = cast(Categorical, lk).categories.dtype if lk_is_cat else object
                self.left = self.left.copy()
                self.left[name] = self.left[name].astype(typ)
            if name in self.right.columns:
                typ = cast(Categorical, rk).categories.dtype if rk_is_cat else object
                self.right = self.right.copy()
                self.right[name] = self.right[name].astype(typ)

    def _validate_left_right_on(self, left_on, right_on):
        left_on = com.maybe_make_list(left_on)
        right_on = com.maybe_make_list(right_on)

        # Hm, any way to make this logic less complicated??
        if self.on is None and left_on is None and right_on is None:
            if self.left_index and self.right_index:
                left_on, right_on = (), ()
            elif self.left_index:
                raise MergeError("Must pass right_on or right_index=True")
            elif self.right_index:
                raise MergeError("Must pass left_on or left_index=True")
            else:
                # use the common columns
                left_cols = self.left.columns
                right_cols = self.right.columns
                common_cols = left_cols.intersection(right_cols)
                if len(common_cols) == 0:
                    raise MergeError(
                        "No common columns to perform merge on. "
                        f"Merge options: left_on={left_on}, "
                        f"right_on={right_on}, "
                        f"left_index={self.left_index}, "
                        f"right_index={self.right_index}"
                    )
                if (
                    not left_cols.join(common_cols, how="inner").is_unique
                    or not right_cols.join(common_cols, how="inner").is_unique
                ):
                    raise MergeError(f"Data columns not unique: {repr(common_cols)}")
                left_on = right_on = common_cols
        elif self.on is not None:
            if left_on is not None or right_on is not None:
                raise MergeError(
                    'Can only pass argument "on" OR "left_on" '
                    'and "right_on", not a combination of both.'
                )
            if self.left_index or self.right_index:
                raise MergeError(
                    'Can only pass argument "on" OR "left_index" '
                    'and "right_index", not a combination of both.'
                )
            left_on = right_on = self.on
        elif left_on is not None:
            if self.left_index:
                raise MergeError(
                    'Can only pass argument "left_on" OR "left_index" not both.'
                )
            if not self.right_index and right_on is None:
                raise MergeError('Must pass "right_on" OR "right_index".')
            n = len(left_on)
            if self.right_index:
                if len(left_on) != self.right.index.nlevels:
                    raise ValueError(
                        "len(left_on) must equal the number "
                        'of levels in the index of "right"'
                    )
                right_on = [None] * n
        elif right_on is not None:
            if self.right_index:
                raise MergeError(
                    'Can only pass argument "right_on" OR "right_index" not both.'
                )
            if not self.left_index and left_on is None:
                raise MergeError('Must pass "left_on" OR "left_index".')
            n = len(right_on)
            if self.left_index:
                if len(right_on) != self.left.index.nlevels:
                    raise ValueError(
                        "len(right_on) must equal the number "
                        'of levels in the index of "left"'
                    )
                left_on = [None] * n
        if len(right_on) != len(left_on):
            raise ValueError("len(right_on) must equal len(left_on)")

        return left_on, right_on

    @final
    def _validate_validate_kwd(self, validate: str) -> None:
        # Check uniqueness of each
        if self.left_index:
            left_unique = self.orig_left.index.is_unique
        else:
            left_unique = MultiIndex.from_arrays(self.left_join_keys).is_unique

        if self.right_index:
            right_unique = self.orig_right.index.is_unique
        else:
            right_unique = MultiIndex.from_arrays(self.right_join_keys).is_unique

        # Check data integrity
        if validate in ["one_to_one", "1:1"]:
            if not left_unique and not right_unique:
                raise MergeError(
                    "Merge keys are not unique in either left "
                    "or right dataset; not a one-to-one merge"
                )
            if not left_unique:
                raise MergeError(
                    "Merge keys are not unique in left dataset; not a one-to-one merge"
                )
            if not right_unique:
                raise MergeError(
                    "Merge keys are not unique in right dataset; not a one-to-one merge"
                )

        elif validate in ["one_to_many", "1:m"]:
            if not left_unique:
                raise MergeError(
                    "Merge keys are not unique in left dataset; not a one-to-many merge"
                )

        elif validate in ["many_to_one", "m:1"]:
            if not right_unique:
                raise MergeError(
                    "Merge keys are not unique in right dataset; "
                    "not a many-to-one merge"
                )

        elif validate in ["many_to_many", "m:m"]:
            pass

        else:
            raise ValueError(
                f'"{validate}" is not a valid argument. '
                "Valid arguments are:\n"
                '- "1:1"\n'
                '- "1:m"\n'
                '- "m:1"\n'
                '- "m:m"\n'
                '- "one_to_one"\n'
                '- "one_to_many"\n'
                '- "many_to_one"\n'
                '- "many_to_many"'
            )


def get_join_indexers(
    left_keys: list[ArrayLike],
    right_keys: list[ArrayLike],
    sort: bool = False,
    how: JoinHow = "inner",
) -> tuple[npt.NDArray[np.intp] | None, npt.NDArray[np.intp] | None]:
    """

    Parameters
    ----------
    left_keys : list[ndarray, ExtensionArray, Index, Series]
    right_keys : list[ndarray, ExtensionArray, Index, Series]
    sort : bool, default False
    how : {'inner', 'outer', 'left', 'right'}, default 'inner'

    Returns
    -------
    np.ndarray[np.intp] or None
        Indexer into the left_keys.
    np.ndarray[np.intp] or None
        Indexer into the right_keys.
    """
    assert len(left_keys) == len(
        right_keys
    ), "left_keys and right_keys must be the same length"

    # fast-path for empty left/right
    left_n = len(left_keys[0])
    right_n = len(right_keys[0])
    if left_n == 0:
        if how in ["left", "inner"]:
            return _get_empty_indexer()
        elif not sort and how in ["right", "outer"]:
            return _get_no_sort_one_missing_indexer(right_n, True)
    elif right_n == 0:
        if how in ["right", "inner"]:
            return _get_empty_indexer()
        elif not sort and how in ["left", "outer"]:
            return _get_no_sort_one_missing_indexer(left_n, False)

    lkey: ArrayLike
    rkey: ArrayLike
    if len(left_keys) > 1:
        # get left & right join labels and num. of levels at each location
        mapped = (
            _factorize_keys(left_keys[n], right_keys[n], sort=sort)
            for n in range(len(left_keys))
        )
        zipped = zip(*mapped)
        llab, rlab, shape = (list(x) for x in zipped)

        # get flat i8 keys from label lists
        lkey, rkey = _get_join_keys(llab, rlab, tuple(shape), sort)
    else:
        lkey = left_keys[0]
        rkey = right_keys[0]

    left = Index(lkey)
    right = Index(rkey)

    if (
        left.is_monotonic_increasing
        and right.is_monotonic_increasing
        and (left.is_unique or right.is_unique)
    ):
        _, lidx, ridx = left.join(right, how=how, return_indexers=True, sort=sort)
    else:
        lidx, ridx = get_join_indexers_non_unique(
            left._values, right._values, sort, how
        )

    if lidx is not None and is_range_indexer(lidx, len(left)):
        lidx = None
    if ridx is not None and is_range_indexer(ridx, len(right)):
        ridx = None
    return lidx, ridx


def get_join_indexers_non_unique(
    left: ArrayLike,
    right: ArrayLike,
    sort: bool = False,
    how: JoinHow = "inner",
) -> tuple[npt.NDArray[np.intp], npt.NDArray[np.intp]]:
    """
    Get join indexers for left and right.

    Parameters
    ----------
    left : ArrayLike
    right : ArrayLike
    sort : bool, default False
    how : {'inner', 'outer', 'left', 'right'}, default 'inner'

    Returns
    -------
    np.ndarray[np.intp]
        Indexer into left.
    np.ndarray[np.intp]
        Indexer into right.
    """
    lkey, rkey, count = _factorize_keys(left, right, sort=sort)
    if how == "left":
        lidx, ridx = libjoin.left_outer_join(lkey, rkey, count, sort=sort)
    elif how == "right":
        ridx, lidx = libjoin.left_outer_join(rkey, lkey, count, sort=sort)
    elif how == "inner":
        lidx, ridx = libjoin.inner_join(lkey, rkey, count, sort=sort)
    elif how == "outer":
        lidx, ridx = libjoin.full_outer_join(lkey, rkey, count)
    return lidx, ridx


def restore_dropped_levels_multijoin(
    left: MultiIndex,
    right: MultiIndex,
    dropped_level_names,
    join_index: Index,
    lindexer: npt.NDArray[np.intp],
    rindexer: npt.NDArray[np.intp],
) -> tuple[FrozenList, FrozenList, FrozenList]:
    """
    *this is an internal non-public method*

    Returns the levels, labels and names of a multi-index to multi-index join.
    Depending on the type of join, this method restores the appropriate
    dropped levels of the joined multi-index.
    The method relies on lindexer, rindexer which hold the index positions of
    left and right, where a join was feasible

    Parameters
    ----------
    left : MultiIndex
        left index
    right : MultiIndex
        right index
    dropped_level_names : str array
        list of non-common level names
    join_index : Index
        the index of the join between the
        common levels of left and right
    lindexer : np.ndarray[np.intp]
        left indexer
    rindexer : np.ndarray[np.intp]
        right indexer

    Returns
    -------
    levels : list of Index
        levels of combined multiindexes
    labels : np.ndarray[np.intp]
        labels of combined multiindexes
    names : List[Hashable]
        names of combined multiindex levels

    """

    def _convert_to_multiindex(index: Index) -> MultiIndex:
        if isinstance(index, MultiIndex):
            return index
        else:
            return MultiIndex.from_arrays([index._values], names=[index.name])

    # For multi-multi joins with one overlapping level,
    # the returned index if of type Index
    # Assure that join_index is of type MultiIndex
    # so that dropped levels can be appended
    join_index = _convert_to_multiindex(join_index)

    join_levels = join_index.levels
    join_codes = join_index.codes
    join_names = join_index.names

    # Iterate through the levels that must be restored
    for dropped_level_name in dropped_level_names:
        if dropped_level_name in left.names:
            idx = left
            indexer = lindexer
        else:
            idx = right
            indexer = rindexer

        # The index of the level name to be restored
        name_idx = idx.names.index(dropped_level_name)

        restore_levels = idx.levels[name_idx]
        # Inject -1 in the codes list where a join was not possible
        # IOW indexer[i]=-1
        codes = idx.codes[name_idx]
        if indexer is None:
            restore_codes = codes
        else:
            restore_codes = algos.take_nd(codes, indexer, fill_value=-1)

        # error: Cannot determine type of "__add__"
        join_levels = join_levels + [restore_levels]  # type: ignore[has-type]
        join_codes = join_codes + [restore_codes]  # type: ignore[has-type]
        join_names = join_names + [dropped_level_name]

    return join_levels, join_codes, join_names


class _OrderedMerge(_MergeOperation):
    _merge_type = "ordered_merge"

    def __init__(
        self,
        left: DataFrame | Series,
        right: DataFrame | Series,
        on: IndexLabel | None = None,
        left_on: IndexLabel | None = None,
        right_on: IndexLabel | None = None,
        left_index: bool = False,
        right_index: bool = False,
        suffixes: Suffixes = ("_x", "_y"),
        fill_method: str | None = None,
        how: JoinHow | Literal["asof"] = "outer",
    ) -> None:
        self.fill_method = fill_method
        _MergeOperation.__init__(
            self,
            left,
            right,
            on=on,
            left_on=left_on,
            left_index=left_index,
            right_index=right_index,
            right_on=right_on,
            how=how,
            suffixes=suffixes,
            sort=True,  # factorize sorts
        )

    def get_result(self, copy: bool | None = True) -> DataFrame:
        join_index, left_indexer, right_indexer = self._get_join_info()

        left_join_indexer: npt.NDArray[np.intp] | None
        right_join_indexer: npt.NDArray[np.intp] | None

        if self.fill_method == "ffill":
            if left_indexer is None:
                left_join_indexer = None
            else:
                left_join_indexer = libjoin.ffill_indexer(left_indexer)
            if right_indexer is None:
                right_join_indexer = None
            else:
                right_join_indexer = libjoin.ffill_indexer(right_indexer)
        elif self.fill_method is None:
            left_join_indexer = left_indexer
            right_join_indexer = right_indexer
        else:
            raise ValueError("fill_method must be 'ffill' or None")

        result = self._reindex_and_concat(
            join_index, left_join_indexer, right_join_indexer, copy=copy
        )
        self._maybe_add_join_keys(result, left_indexer, right_indexer)

        return result


def _asof_by_function(direction: str):
    name = f"asof_join_{direction}_on_X_by_Y"
    return getattr(libjoin, name, None)


class _AsOfMerge(_OrderedMerge):
    _merge_type = "asof_merge"

    def __init__(
        self,
        left: DataFrame | Series,
        right: DataFrame | Series,
        on: IndexLabel | None = None,
        left_on: IndexLabel | None = None,
        right_on: IndexLabel | None = None,
        left_index: bool = False,
        right_index: bool = False,
        by=None,
        left_by=None,
        right_by=None,
        suffixes: Suffixes = ("_x", "_y"),
        how: Literal["asof"] = "asof",
        tolerance=None,
        allow_exact_matches: bool = True,
        direction: str = "backward",
    ) -> None:
        self.by = by
        self.left_by = left_by
        self.right_by = right_by
        self.tolerance = tolerance
        self.allow_exact_matches = allow_exact_matches
        self.direction = direction

        # check 'direction' is valid
        if self.direction not in ["backward", "forward", "nearest"]:
            raise MergeError(f"direction invalid: {self.direction}")

        # validate allow_exact_matches
        if not is_bool(self.allow_exact_matches):
            msg = (
                "allow_exact_matches must be boolean, "
                f"passed {self.allow_exact_matches}"
            )
            raise MergeError(msg)

        _OrderedMerge.__init__(
            self,
            left,
            right,
            on=on,
            left_on=left_on,
            right_on=right_on,
            left_index=left_index,
            right_index=right_index,
            how=how,
            suffixes=suffixes,
            fill_method=None,
        )

    def _validate_left_right_on(self, left_on, right_on):
        left_on, right_on = super()._validate_left_right_on(left_on, right_on)

        # we only allow on to be a single item for on
        if len(left_on) != 1 and not self.left_index:
            raise MergeError("can only asof on a key for left")

        if len(right_on) != 1 and not self.right_index:
            raise MergeError("can only asof on a key for right")

        if self.left_index and isinstance(self.left.index, MultiIndex):
            raise MergeError("left can only have one index")

        if self.right_index and isinstance(self.right.index, MultiIndex):
            raise MergeError("right can only have one index")

        # set 'by' columns
        if self.by is not None:
            if self.left_by is not None or self.right_by is not None:
                raise MergeError("Can only pass by OR left_by and right_by")
            self.left_by = self.right_by = self.by
        if self.left_by is None and self.right_by is not None:
            raise MergeError("missing left_by")
        if self.left_by is not None and self.right_by is None:
            raise MergeError("missing right_by")

        # GH#29130 Check that merge keys do not have dtype object
        if not self.left_index:
            left_on_0 = left_on[0]
            if isinstance(left_on_0, _known):
                lo_dtype = left_on_0.dtype
            else:
                lo_dtype = (
                    self.left._get_label_or_level_values(left_on_0).dtype
                    if left_on_0 in self.left.columns
                    else self.left.index.get_level_values(left_on_0)
                )
        else:
            lo_dtype = self.left.index.dtype

        if not self.right_index:
            right_on_0 = right_on[0]
            if isinstance(right_on_0, _known):
                ro_dtype = right_on_0.dtype
            else:
                ro_dtype = (
                    self.right._get_label_or_level_values(right_on_0).dtype
                    if right_on_0 in self.right.columns
                    else self.right.index.get_level_values(right_on_0)
                )
        else:
            ro_dtype = self.right.index.dtype

        if (
            is_object_dtype(lo_dtype)
            or is_object_dtype(ro_dtype)
            or is_string_dtype(lo_dtype)
            or is_string_dtype(ro_dtype)
        ):
            raise MergeError(
                f"Incompatible merge dtype, {repr(ro_dtype)} and "
                f"{repr(lo_dtype)}, both sides must have numeric dtype"
            )

        # add 'by' to our key-list so we can have it in the
        # output as a key
        if self.left_by is not None:
            if not is_list_like(self.left_by):
                self.left_by = [self.left_by]
            if not is_list_like(self.right_by):
                self.right_by = [self.right_by]

            if len(self.left_by) != len(self.right_by):
                raise MergeError("left_by and right_by must be the same length")

            left_on = self.left_by + list(left_on)
            right_on = self.right_by + list(right_on)

        return left_on, right_on

    def _maybe_require_matching_dtypes(
        self, left_join_keys: list[ArrayLike], right_join_keys: list[ArrayLike]
    ) -> None:
        # TODO: why do we do this for AsOfMerge but not the others?

        def _check_dtype_match(left: ArrayLike, right: ArrayLike, i: int):
            if left.dtype != right.dtype:
                if isinstance(left.dtype, CategoricalDtype) and isinstance(
                    right.dtype, CategoricalDtype
                ):
                    # The generic error message is confusing for categoricals.
                    #
                    # In this function, the join keys include both the original
                    # ones of the merge_asof() call, and also the keys passed
                    # to its by= argument. Unordered but equal categories
                    # are not supported for the former, but will fail
                    # later with a ValueError, so we don't *need* to check
                    # for them here.
                    msg = (
                        f"incompatible merge keys [{i}] {repr(left.dtype)} and "
                        f"{repr(right.dtype)}, both sides category, but not equal ones"
                    )
                else:
                    msg = (
                        f"incompatible merge keys [{i}] {repr(left.dtype)} and "
                        f"{repr(right.dtype)}, must be the same type"
                    )
                raise MergeError(msg)

        # validate index types are the same
        for i, (lk, rk) in enumerate(zip(left_join_keys, right_join_keys)):
            _check_dtype_match(lk, rk, i)

        if self.left_index:
            lt = self.left.index._values
        else:
            lt = left_join_keys[-1]

        if self.right_index:
            rt = self.right.index._values
        else:
            rt = right_join_keys[-1]

        _check_dtype_match(lt, rt, 0)

    def _validate_tolerance(self, left_join_keys: list[ArrayLike]) -> None:
        # validate tolerance; datetime.timedelta or Timedelta if we have a DTI
        if self.tolerance is not None:
            if self.left_index:
                lt = self.left.index._values
            else:
                lt = left_join_keys[-1]

            msg = (
                f"incompatible tolerance {self.tolerance}, must be compat "
                f"with type {repr(lt.dtype)}"
            )

            if needs_i8_conversion(lt.dtype) or (
                isinstance(lt, ArrowExtensionArray) and lt.dtype.kind in "mM"
            ):
                if not isinstance(self.tolerance, datetime.timedelta):
                    raise MergeError(msg)
                if self.tolerance < Timedelta(0):
                    raise MergeError("tolerance must be positive")

            elif is_integer_dtype(lt.dtype):
                if not is_integer(self.tolerance):
                    raise MergeError(msg)
                if self.tolerance < 0:
                    raise MergeError("tolerance must be positive")

            elif is_float_dtype(lt.dtype):
                if not is_number(self.tolerance):
                    raise MergeError(msg)
                # error: Unsupported operand types for > ("int" and "Number")
                if self.tolerance < 0:  # type: ignore[operator]
                    raise MergeError("tolerance must be positive")

            else:
                raise MergeError("key must be integer, timestamp or float")

    def _convert_values_for_libjoin(
        self, values: AnyArrayLike, side: str
    ) -> np.ndarray:
        # we require sortedness and non-null values in the join keys
        if not Index(values).is_monotonic_increasing:
            if isna(values).any():
                raise ValueError(f"Merge keys contain null values on {side} side")
            raise ValueError(f"{side} keys must be sorted")

        if isinstance(values, ArrowExtensionArray):
            values = values._maybe_convert_datelike_array()

        if needs_i8_conversion(values.dtype):
            values = values.view("i8")

        elif isinstance(values, BaseMaskedArray):
            # we've verified above that no nulls exist
            values = values._data
        elif isinstance(values, ExtensionArray):
            values = values.to_numpy()

        # error: Incompatible return value type (got "Union[ExtensionArray,
        # Any, ndarray[Any, Any], ndarray[Any, dtype[Any]], Index, Series]",
        # expected "ndarray[Any, Any]")
        return values  # type: ignore[return-value]

    def _get_join_indexers(self) -> tuple[npt.NDArray[np.intp], npt.NDArray[np.intp]]:
        """return the join indexers"""

        # values to compare
        left_values = (
            self.left.index._values if self.left_index else self.left_join_keys[-1]
        )
        right_values = (
            self.right.index._values if self.right_index else self.right_join_keys[-1]
        )

        # _maybe_require_matching_dtypes already checked for dtype matching
        assert left_values.dtype == right_values.dtype

        tolerance = self.tolerance
        if tolerance is not None:
            # TODO: can we reuse a tolerance-conversion function from
            #  e.g. TimedeltaIndex?
            if needs_i8_conversion(left_values.dtype) or (
                isinstance(left_values, ArrowExtensionArray)
                and left_values.dtype.kind in "mM"
            ):
                tolerance = Timedelta(tolerance)
                # TODO: we have no test cases with PeriodDtype here; probably
                #  need to adjust tolerance for that case.
                if left_values.dtype.kind in "mM":
                    # Make sure the i8 representation for tolerance
                    #  matches that for left_values/right_values.
                    if isinstance(left_values, ArrowExtensionArray):
                        unit = left_values.dtype.pyarrow_dtype.unit
                    else:
                        unit = ensure_wrapped_if_datetimelike(left_values).unit
                    tolerance = tolerance.as_unit(unit)

                tolerance = tolerance._value

        # initial type conversion as needed
        left_values = self._convert_values_for_libjoin(left_values, "left")
        right_values = self._convert_values_for_libjoin(right_values, "right")

        # a "by" parameter requires special handling
        if self.left_by is not None:
            # remove 'on' parameter from values if one existed
            if self.left_index and self.right_index:
                left_join_keys = self.left_join_keys
                right_join_keys = self.right_join_keys
            else:
                left_join_keys = self.left_join_keys[0:-1]
                right_join_keys = self.right_join_keys[0:-1]

            mapped = [
                _factorize_keys(
                    left_join_keys[n],
                    right_join_keys[n],
                    sort=False,
                )
                for n in range(len(left_join_keys))
            ]

            if len(left_join_keys) == 1:
                left_by_values = mapped[0][0]
                right_by_values = mapped[0][1]
            else:
                arrs = [np.concatenate(m[:2]) for m in mapped]
                shape = tuple(m[2] for m in mapped)
                group_index = get_group_index(
                    arrs, shape=shape, sort=False, xnull=False
                )
                left_len = len(left_join_keys[0])
                left_by_values = group_index[:left_len]
                right_by_values = group_index[left_len:]

            left_by_values = ensure_int64(left_by_values)
            right_by_values = ensure_int64(right_by_values)

            # choose appropriate function by type
            func = _asof_by_function(self.direction)
            return func(
                left_values,
                right_values,
                left_by_values,
                right_by_values,
                self.allow_exact_matches,
                tolerance,
            )
        else:
            # choose appropriate function by type
            func = _asof_by_function(self.direction)
            return func(
                left_values,
                right_values,
                None,
                None,
                self.allow_exact_matches,
                tolerance,
                False,
            )


def _get_multiindex_indexer(
    join_keys: list[ArrayLike], index: MultiIndex, sort: bool
) -> tuple[npt.NDArray[np.intp], npt.NDArray[np.intp]]:
    # left & right join labels and num. of levels at each location
    mapped = (
        _factorize_keys(index.levels[n]._values, join_keys[n], sort=sort)
        for n in range(index.nlevels)
    )
    zipped = zip(*mapped)
    rcodes, lcodes, shape = (list(x) for x in zipped)
    if sort:
        rcodes = list(map(np.take, rcodes, index.codes))
    else:
        i8copy = lambda a: a.astype("i8", subok=False, copy=True)
        rcodes = list(map(i8copy, index.codes))

    # fix right labels if there were any nulls
    for i, join_key in enumerate(join_keys):
        mask = index.codes[i] == -1
        if mask.any():
            # check if there already was any nulls at this location
            # if there was, it is factorized to `shape[i] - 1`
            a = join_key[lcodes[i] == shape[i] - 1]
            if a.size == 0 or not a[0] != a[0]:
                shape[i] += 1

            rcodes[i][mask] = shape[i] - 1

    # get flat i8 join keys
    lkey, rkey = _get_join_keys(lcodes, rcodes, tuple(shape), sort)
    return lkey, rkey


def _get_empty_indexer() -> tuple[npt.NDArray[np.intp], npt.NDArray[np.intp]]:
    """Return empty join indexers."""
    return (
        np.array([], dtype=np.intp),
        np.array([], dtype=np.intp),
    )


def _get_no_sort_one_missing_indexer(
    n: int, left_missing: bool
) -> tuple[npt.NDArray[np.intp], npt.NDArray[np.intp]]:
    """
    Return join indexers where all of one side is selected without sorting
    and none of the other side is selected.

    Parameters
    ----------
    n : int
        Length of indexers to create.
    left_missing : bool
        If True, the left indexer will contain only -1's.
        If False, the right indexer will contain only -1's.

    Returns
    -------
    np.ndarray[np.intp]
        Left indexer
    np.ndarray[np.intp]
        Right indexer
    """
    idx = np.arange(n, dtype=np.intp)
    idx_missing = np.full(shape=n, fill_value=-1, dtype=np.intp)
    if left_missing:
        return idx_missing, idx
    return idx, idx_missing


def _left_join_on_index(
    left_ax: Index, right_ax: Index, join_keys: list[ArrayLike], sort: bool = False
) -> tuple[Index, npt.NDArray[np.intp] | None, npt.NDArray[np.intp]]:
    if isinstance(right_ax, MultiIndex):
        lkey, rkey = _get_multiindex_indexer(join_keys, right_ax, sort=sort)
    else:
        # error: Incompatible types in assignment (expression has type
        # "Union[Union[ExtensionArray, ndarray[Any, Any]], Index, Series]",
        # variable has type "ndarray[Any, dtype[signedinteger[Any]]]")
        lkey = join_keys[0]  # type: ignore[assignment]
        # error: Incompatible types in assignment (expression has type "Index",
        # variable has type "ndarray[Any, dtype[signedinteger[Any]]]")
        rkey = right_ax._values  # type: ignore[assignment]

    left_key, right_key, count = _factorize_keys(lkey, rkey, sort=sort)
    left_indexer, right_indexer = libjoin.left_outer_join(
        left_key, right_key, count, sort=sort
    )

    if sort or len(left_ax) != len(left_indexer):
        # if asked to sort or there are 1-to-many matches
        join_index = left_ax.take(left_indexer)
        return join_index, left_indexer, right_indexer

    # left frame preserves order & length of its index
    return left_ax, None, right_indexer


def _factorize_keys(
    lk: ArrayLike, rk: ArrayLike, sort: bool = True
) -> tuple[npt.NDArray[np.intp], npt.NDArray[np.intp], int]:
    """
    Encode left and right keys as enumerated types.

    This is used to get the join indexers to be used when merging DataFrames.

    Parameters
    ----------
    lk : ndarray, ExtensionArray
        Left key.
    rk : ndarray, ExtensionArray
        Right key.
    sort : bool, defaults to True
        If True, the encoding is done such that the unique elements in the
        keys are sorted.

    Returns
    -------
    np.ndarray[np.intp]
        Left (resp. right if called with `key='right'`) labels, as enumerated type.
    np.ndarray[np.intp]
        Right (resp. left if called with `key='right'`) labels, as enumerated type.
    int
        Number of unique elements in union of left and right labels.

    See Also
    --------
    merge : Merge DataFrame or named Series objects
        with a database-style join.
    algorithms.factorize : Encode the object as an enumerated type
        or categorical variable.

    Examples
    --------
    >>> lk = np.array(["a", "c", "b"])
    >>> rk = np.array(["a", "c"])

    Here, the unique values are `'a', 'b', 'c'`. With the default
    `sort=True`, the encoding will be `{0: 'a', 1: 'b', 2: 'c'}`:

    >>> pd.core.reshape.merge._factorize_keys(lk, rk)
    (array([0, 2, 1]), array([0, 2]), 3)

    With the `sort=False`, the encoding will correspond to the order
    in which the unique elements first appear: `{0: 'a', 1: 'c', 2: 'b'}`:

    >>> pd.core.reshape.merge._factorize_keys(lk, rk, sort=False)
    (array([0, 1, 2]), array([0, 1]), 3)
    """
    # TODO: if either is a RangeIndex, we can likely factorize more efficiently?

    if (
        isinstance(lk.dtype, DatetimeTZDtype) and isinstance(rk.dtype, DatetimeTZDtype)
    ) or (lib.is_np_dtype(lk.dtype, "M") and lib.is_np_dtype(rk.dtype, "M")):
        # Extract the ndarray (UTC-localized) values
        # Note: we dont need the dtypes to match, as these can still be compared
        lk, rk = cast("DatetimeArray", lk)._ensure_matching_resos(rk)
        lk = cast("DatetimeArray", lk)._ndarray
        rk = cast("DatetimeArray", rk)._ndarray

    elif (
        isinstance(lk.dtype, CategoricalDtype)
        and isinstance(rk.dtype, CategoricalDtype)
        and lk.dtype == rk.dtype
    ):
        assert isinstance(lk, Categorical)
        assert isinstance(rk, Categorical)
        # Cast rk to encoding so we can compare codes with lk

        rk = lk._encode_with_my_categories(rk)

        lk = ensure_int64(lk.codes)
        rk = ensure_int64(rk.codes)

    elif isinstance(lk, ExtensionArray) and lk.dtype == rk.dtype:
        if (isinstance(lk.dtype, ArrowDtype) and is_string_dtype(lk.dtype)) or (
            isinstance(lk.dtype, StringDtype) and lk.dtype.storage == "pyarrow"
        ):
            import pyarrow as pa
            import pyarrow.compute as pc

            len_lk = len(lk)
            lk = lk._pa_array  # type: ignore[attr-defined]
            rk = rk._pa_array  # type: ignore[union-attr]
            dc = (
                pa.chunked_array(lk.chunks + rk.chunks)  # type: ignore[union-attr]
                .combine_chunks()
                .dictionary_encode()
            )

            llab, rlab, count = (
                pc.fill_null(dc.indices[slice(len_lk)], -1)
                .to_numpy()
                .astype(np.intp, copy=False),
                pc.fill_null(dc.indices[slice(len_lk, None)], -1)
                .to_numpy()
                .astype(np.intp, copy=False),
                len(dc.dictionary),
            )

            if sort:
                uniques = dc.dictionary.to_numpy(zero_copy_only=False)
                llab, rlab = _sort_labels(uniques, llab, rlab)

            if dc.null_count > 0:
                lmask = llab == -1
                lany = lmask.any()
                rmask = rlab == -1
                rany = rmask.any()
                if lany:
                    np.putmask(llab, lmask, count)
                if rany:
                    np.putmask(rlab, rmask, count)
                count += 1
            return llab, rlab, count

        if not isinstance(lk, BaseMaskedArray) and not (
            # exclude arrow dtypes that would get cast to object
            isinstance(lk.dtype, ArrowDtype)
            and (
                is_numeric_dtype(lk.dtype.numpy_dtype)
                or is_string_dtype(lk.dtype)
                and not sort
            )
        ):
            lk, _ = lk._values_for_factorize()

            # error: Item "ndarray" of "Union[Any, ndarray]" has no attribute
            # "_values_for_factorize"
            rk, _ = rk._values_for_factorize()  # type: ignore[union-attr]

    if needs_i8_conversion(lk.dtype) and lk.dtype == rk.dtype:
        # GH#23917 TODO: Needs tests for non-matching dtypes
        # GH#23917 TODO: needs tests for case where lk is integer-dtype
        #  and rk is datetime-dtype
        lk = np.asarray(lk, dtype=np.int64)
        rk = np.asarray(rk, dtype=np.int64)

    klass, lk, rk = _convert_arrays_and_get_rizer_klass(lk, rk)

    rizer = klass(max(len(lk), len(rk)))

    if isinstance(lk, BaseMaskedArray):
        assert isinstance(rk, BaseMaskedArray)
        llab = rizer.factorize(lk._data, mask=lk._mask)
        rlab = rizer.factorize(rk._data, mask=rk._mask)
    elif isinstance(lk, ArrowExtensionArray):
        assert isinstance(rk, ArrowExtensionArray)
        # we can only get here with numeric dtypes
        # TODO: Remove when we have a Factorizer for Arrow
        llab = rizer.factorize(
            lk.to_numpy(na_value=1, dtype=lk.dtype.numpy_dtype), mask=lk.isna()
        )
        rlab = rizer.factorize(
            rk.to_numpy(na_value=1, dtype=lk.dtype.numpy_dtype), mask=rk.isna()
        )
    else:
        # Argument 1 to "factorize" of "ObjectFactorizer" has incompatible type
        # "Union[ndarray[Any, dtype[signedinteger[_64Bit]]],
        # ndarray[Any, dtype[object_]]]"; expected "ndarray[Any, dtype[object_]]"
        llab = rizer.factorize(lk)  # type: ignore[arg-type]
        rlab = rizer.factorize(rk)  # type: ignore[arg-type]
    assert llab.dtype == np.dtype(np.intp), llab.dtype
    assert rlab.dtype == np.dtype(np.intp), rlab.dtype

    count = rizer.get_count()

    if sort:
        uniques = rizer.uniques.to_array()
        llab, rlab = _sort_labels(uniques, llab, rlab)

    # NA group
    lmask = llab == -1
    lany = lmask.any()
    rmask = rlab == -1
    rany = rmask.any()

    if lany or rany:
        if lany:
            np.putmask(llab, lmask, count)
        if rany:
            np.putmask(rlab, rmask, count)
        count += 1

    return llab, rlab, count


def _convert_arrays_and_get_rizer_klass(
    lk: ArrayLike, rk: ArrayLike
) -> tuple[type[libhashtable.Factorizer], ArrayLike, ArrayLike]:
    klass: type[libhashtable.Factorizer]
    if is_numeric_dtype(lk.dtype):
        if lk.dtype != rk.dtype:
            dtype = find_common_type([lk.dtype, rk.dtype])
            if isinstance(dtype, ExtensionDtype):
                cls = dtype.construct_array_type()
                if not isinstance(lk, ExtensionArray):
                    lk = cls._from_sequence(lk, dtype=dtype, copy=False)
                else:
                    lk = lk.astype(dtype, copy=False)

                if not isinstance(rk, ExtensionArray):
                    rk = cls._from_sequence(rk, dtype=dtype, copy=False)
                else:
                    rk = rk.astype(dtype, copy=False)
            else:
                lk = lk.astype(dtype, copy=False)
                rk = rk.astype(dtype, copy=False)
        if isinstance(lk, BaseMaskedArray):
            #  Invalid index type "type" for "Dict[Type[object], Type[Factorizer]]";
            #  expected type "Type[object]"
            klass = _factorizers[lk.dtype.type]  # type: ignore[index]
        elif isinstance(lk.dtype, ArrowDtype):
            klass = _factorizers[lk.dtype.numpy_dtype.type]
        else:
            klass = _factorizers[lk.dtype.type]

    else:
        klass = libhashtable.ObjectFactorizer
        lk = ensure_object(lk)
        rk = ensure_object(rk)
    return klass, lk, rk


def _sort_labels(
    uniques: np.ndarray, left: npt.NDArray[np.intp], right: npt.NDArray[np.intp]
) -> tuple[npt.NDArray[np.intp], npt.NDArray[np.intp]]:
    llength = len(left)
    labels = np.concatenate([left, right])

    _, new_labels = algos.safe_sort(uniques, labels, use_na_sentinel=True)
    new_left, new_right = new_labels[:llength], new_labels[llength:]

    return new_left, new_right


def _get_join_keys(
    llab: list[npt.NDArray[np.int64 | np.intp]],
    rlab: list[npt.NDArray[np.int64 | np.intp]],
    shape: Shape,
    sort: bool,
) -> tuple[npt.NDArray[np.int64], npt.NDArray[np.int64]]:
    # how many levels can be done without overflow
    nlev = next(
        lev
        for lev in range(len(shape), 0, -1)
        if not is_int64_overflow_possible(shape[:lev])
    )

    # get keys for the first `nlev` levels
    stride = np.prod(shape[1:nlev], dtype="i8")
    lkey = stride * llab[0].astype("i8", subok=False, copy=False)
    rkey = stride * rlab[0].astype("i8", subok=False, copy=False)

    for i in range(1, nlev):
        with np.errstate(divide="ignore"):
            stride //= shape[i]
        lkey += llab[i] * stride
        rkey += rlab[i] * stride

    if nlev == len(shape):  # all done!
        return lkey, rkey

    # densify current keys to avoid overflow
    lkey, rkey, count = _factorize_keys(lkey, rkey, sort=sort)

    llab = [lkey] + llab[nlev:]
    rlab = [rkey] + rlab[nlev:]
    shape = (count,) + shape[nlev:]

    return _get_join_keys(llab, rlab, shape, sort)


def _should_fill(lname, rname) -> bool:
    if not isinstance(lname, str) or not isinstance(rname, str):
        return True
    return lname == rname


def _any(x) -> bool:
    return x is not None and com.any_not_none(*x)


def _validate_operand(obj: DataFrame | Series) -> DataFrame:
    if isinstance(obj, ABCDataFrame):
        return obj
    elif isinstance(obj, ABCSeries):
        if obj.name is None:
            raise ValueError("Cannot merge a Series without a name")
        return obj.to_frame()
    else:
        raise TypeError(
            f"Can only merge Series or DataFrame objects, a {type(obj)} was passed"
        )


def _items_overlap_with_suffix(
    left: Index, right: Index, suffixes: Suffixes
) -> tuple[Index, Index]:
    """
    Suffixes type validation.

    If two indices overlap, add suffixes to overlapping entries.

    If corresponding suffix is empty, the entry is simply converted to string.

    """
    if not is_list_like(suffixes, allow_sets=False) or isinstance(suffixes, dict):
        raise TypeError(
            f"Passing 'suffixes' as a {type(suffixes)}, is not supported. "
            "Provide 'suffixes' as a tuple instead."
        )

    to_rename = left.intersection(right)
    if len(to_rename) == 0:
        return left, right

    lsuffix, rsuffix = suffixes

    if not lsuffix and not rsuffix:
        raise ValueError(f"columns overlap but no suffix specified: {to_rename}")

    def renamer(x, suffix: str | None):
        """
        Rename the left and right indices.

        If there is overlap, and suffix is not None, add
        suffix, otherwise, leave it as-is.

        Parameters
        ----------
        x : original column name
        suffix : str or None

        Returns
        -------
        x : renamed column name
        """
        if x in to_rename and suffix is not None:
            return f"{x}{suffix}"
        return x

    lrenamer = partial(renamer, suffix=lsuffix)
    rrenamer = partial(renamer, suffix=rsuffix)

    llabels = left._transform_index(lrenamer)
    rlabels = right._transform_index(rrenamer)

    dups = []
    if not llabels.is_unique:
        # Only warn when duplicates are caused because of suffixes, already duplicated
        # columns in origin should not warn
        dups = llabels[(llabels.duplicated()) & (~left.duplicated())].tolist()
    if not rlabels.is_unique:
        dups.extend(rlabels[(rlabels.duplicated()) & (~right.duplicated())].tolist())
    if dups:
        raise MergeError(
            f"Passing 'suffixes' which cause duplicate columns {set(dups)} is "
            f"not allowed.",
        )

    return llabels, rlabels
```
