## Supplementary software v0.2.1 for "Virtual control arms for paediatric myopia trials: external validation of axial-elongation models": pivot.py

```
from __future__ import annotations

from collections.abc import (
    Hashable,
    Sequence,
)
from typing import (
    TYPE_CHECKING,
    Callable,
    Literal,
    cast,
)
import warnings

import numpy as np

from pandas._libs import lib
from pandas.util._decorators import (
    Appender,
    Substitution,
)
from pandas.util._exceptions import find_stack_level

from pandas.core.dtypes.cast import maybe_downcast_to_dtype
from pandas.core.dtypes.common import (
    is_list_like,
    is_nested_list_like,
    is_scalar,
)
from pandas.core.dtypes.dtypes import ExtensionDtype
from pandas.core.dtypes.generic import (
    ABCDataFrame,
    ABCSeries,
)

import pandas.core.common as com
from pandas.core.frame import _shared_docs
from pandas.core.groupby import Grouper
from pandas.core.indexes.api import (
    Index,
    MultiIndex,
    get_objs_combined_axis,
)
from pandas.core.reshape.concat import concat
from pandas.core.reshape.util import cartesian_product
from pandas.core.series import Series

if TYPE_CHECKING:
    from pandas._typing import (
        AggFuncType,
        AggFuncTypeBase,
        AggFuncTypeDict,
        IndexLabel,
    )

    from pandas import DataFrame


# Note: We need to make sure `frame` is imported before `pivot`, otherwise
# _shared_docs['pivot_table'] will not yet exist.  TODO: Fix this dependency
@Substitution("\ndata : DataFrame")
@Appender(_shared_docs["pivot_table"], indents=1)
def pivot_table(
    data: DataFrame,
    values=None,
    index=None,
    columns=None,
    aggfunc: AggFuncType = "mean",
    fill_value=None,
    margins: bool = False,
    dropna: bool = True,
    margins_name: Hashable = "All",
    observed: bool | lib.NoDefault = lib.no_default,
    sort: bool = True,
) -> DataFrame:
    index = _convert_by(index)
    columns = _convert_by(columns)

    if isinstance(aggfunc, list):
        pieces: list[DataFrame] = []
        keys = []
        for func in aggfunc:
            _table = __internal_pivot_table(
                data,
                values=values,
                index=index,
                columns=columns,
                fill_value=fill_value,
                aggfunc=func,
                margins=margins,
                dropna=dropna,
                margins_name=margins_name,
                observed=observed,
                sort=sort,
            )
            pieces.append(_table)
            keys.append(getattr(func, "__name__", func))

        table = concat(pieces, keys=keys, axis=1)
        return table.__finalize__(data, method="pivot_table")

    table = __internal_pivot_table(
        data,
        values,
        index,
        columns,
        aggfunc,
        fill_value,
        margins,
        dropna,
        margins_name,
        observed,
        sort,
    )
    return table.__finalize__(data, method="pivot_table")


def __internal_pivot_table(
    data: DataFrame,
    values,
    index,
    columns,
    aggfunc: AggFuncTypeBase | AggFuncTypeDict,
    fill_value,
    margins: bool,
    dropna: bool,
    margins_name: Hashable,
    observed: bool | lib.NoDefault,
    sort: bool,
) -> DataFrame:
    """
    Helper of :func:`pandas.pivot_table` for any non-list ``aggfunc``.
    """
    keys = index + columns

    values_passed = values is not None
    if values_passed:
        if is_list_like(values):
            values_multi = True
            values = list(values)
        else:
            values_multi = False
            values = [values]

        # GH14938 Make sure value labels are in data
        for i in values:
            if i not in data:
                raise KeyError(i)

        to_filter = []
        for x in keys + values:
            if isinstance(x, Grouper):
                x = x.key
            try:
                if x in data:
                    to_filter.append(x)
            except TypeError:
                pass
        if len(to_filter) < len(data.columns):
            data = data[to_filter]

    else:
        values = data.columns
        for key in keys:
            try:
                values = values.drop(key)
            except (TypeError, ValueError, KeyError):
                pass
        values = list(values)

    observed_bool = False if observed is lib.no_default else observed
    grouped = data.groupby(keys, observed=observed_bool, sort=sort, dropna=dropna)
    if observed is lib.no_default and any(
        ping._passed_categorical for ping in grouped._grouper.groupings
    ):
        warnings.warn(
            "The default value of observed=False is deprecated and will change "
            "to observed=True in a future version of pandas. Specify "
            "observed=False to silence this warning and retain the current behavior",
            category=FutureWarning,
            stacklevel=find_stack_level(),
        )
    agged = grouped.agg(aggfunc)

    if dropna and isinstance(agged, ABCDataFrame) and len(agged.columns):
        agged = agged.dropna(how="all")

    table = agged

    # GH17038, this check should only happen if index is defined (not None)
    if table.index.nlevels > 1 and index:
        # Related GH #17123
        # If index_names are integers, determine whether the integers refer
        # to the level position or name.
        index_names = agged.index.names[: len(index)]
        to_unstack = []
        for i in range(len(index), len(keys)):
            name = agged.index.names[i]
            if name is None or name in index_names:
                to_unstack.append(i)
            else:
                to_unstack.append(name)
        table = agged.unstack(to_unstack, fill_value=fill_value)

    if not dropna:
        if isinstance(table.index, MultiIndex):
            m = MultiIndex.from_arrays(
                cartesian_product(table.index.levels), names=table.index.names
            )
            table = table.reindex(m, axis=0, fill_value=fill_value)

        if isinstance(table.columns, MultiIndex):
            m = MultiIndex.from_arrays(
                cartesian_product(table.columns.levels), names=table.columns.names
            )
            table = table.reindex(m, axis=1, fill_value=fill_value)

    if sort is True and isinstance(table, ABCDataFrame):
        table = table.sort_index(axis=1)

    if fill_value is not None:
        table = table.fillna(fill_value)
        if aggfunc is len and not observed and lib.is_integer(fill_value):
            # TODO: can we avoid this?  this used to be handled by
            #  downcast="infer" in fillna
            table = table.astype(np.int64)

    if margins:
        if dropna:
            data = data[data.notna().all(axis=1)]
        table = _add_margins(
            table,
            data,
            values,
            rows=index,
            cols=columns,
            aggfunc=aggfunc,
            observed=dropna,
            margins_name=margins_name,
            fill_value=fill_value,
        )

    # discard the top level
    if values_passed and not values_multi and table.columns.nlevels > 1:
        table.columns = table.columns.droplevel(0)
    if len(index) == 0 and len(columns) > 0:
        table = table.T

    # GH 15193 Make sure empty columns are removed if dropna=True
    if isinstance(table, ABCDataFrame) and dropna:
        table = table.dropna(how="all", axis=1)

    return table


def _add_margins(
    table: DataFrame | Series,
    data: DataFrame,
    values,
    rows,
    cols,
    aggfunc,
    observed: bool,
    margins_name: Hashable = "All",
    fill_value=None,
):
    if not isinstance(margins_name, str):
        raise ValueError("margins_name argument must be a string")

    msg = f'Conflicting name "{margins_name}" in margins'
    for level in table.index.names:
        if margins_name in table.index.get_level_values(level):
            raise ValueError(msg)

    grand_margin = _compute_grand_margin(data, values, aggfunc, margins_name)

    if table.ndim == 2:
        # i.e. DataFrame
        for level in table.columns.names[1:]:
            if margins_name in table.columns.get_level_values(level):
                raise ValueError(msg)

    key: str | tuple[str, ...]
    if len(rows) > 1:
        key = (margins_name,) + ("",) * (len(rows) - 1)
    else:
        key = margins_name

    if not values and isinstance(table, ABCSeries):
        # If there are no values and the table is a series, then there is only
        # one column in the data. Compute grand margin and return it.
        return table._append(table._constructor({key: grand_margin[margins_name]}))

    elif values:
        marginal_result_set = _generate_marginal_results(
            table, data, values, rows, cols, aggfunc, observed, margins_name
        )
        if not isinstance(marginal_result_set, tuple):
            return marginal_result_set
        result, margin_keys, row_margin = marginal_result_set
    else:
        # no values, and table is a DataFrame
        assert isinstance(table, ABCDataFrame)
        marginal_result_set = _generate_marginal_results_without_values(
            table, data, rows, cols, aggfunc, observed, margins_name
        )
        if not isinstance(marginal_result_set, tuple):
            return marginal_result_set
        result, margin_keys, row_margin = marginal_result_set

    row_margin = row_margin.reindex(result.columns, fill_value=fill_value)
    # populate grand margin
    for k in margin_keys:
        if isinstance(k, str):
            row_margin[k] = grand_margin[k]
        else:
            row_margin[k] = grand_margin[k[0]]

    from pandas import DataFrame

    margin_dummy = DataFrame(row_margin, columns=Index([key])).T

    row_names = result.index.names
    # check the result column and leave floats

    for dtype in set(result.dtypes):
        if isinstance(dtype, ExtensionDtype):
            # Can hold NA already
            continue

        cols = result.select_dtypes([dtype]).columns
        margin_dummy[cols] = margin_dummy[cols].apply(
            maybe_downcast_to_dtype, args=(dtype,)
        )
    result = result._append(margin_dummy)
    result.index.names = row_names

    return result


def _compute_grand_margin(
    data: DataFrame, values, aggfunc, margins_name: Hashable = "All"
):
    if values:
        grand_margin = {}
        for k, v in data[values].items():
            try:
                if isinstance(aggfunc, str):
                    grand_margin[k] = getattr(v, aggfunc)()
                elif isinstance(aggfunc, dict):
                    if isinstance(aggfunc[k], str):
                        grand_margin[k] = getattr(v, aggfunc[k])()
                    else:
                        grand_margin[k] = aggfunc[k](v)
                else:
                    grand_margin[k] = aggfunc(v)
            except TypeError:
                pass
        return grand_margin
    else:
        return {margins_name: aggfunc(data.index)}


def _generate_marginal_results(
    table,
    data: DataFrame,
    values,
    rows,
    cols,
    aggfunc,
    observed: bool,
    margins_name: Hashable = "All",
):
    margin_keys: list | Index
    if len(cols) > 0:
        # need to "interleave" the margins
        table_pieces = []
        margin_keys = []

        def _all_key(key):
            return (key, margins_name) + ("",) * (len(cols) - 1)

        if len(rows) > 0:
            margin = data[rows + values].groupby(rows, observed=observed).agg(aggfunc)
            cat_axis = 1

            for key, piece in table.T.groupby(level=0, observed=observed):
                piece = piece.T
                all_key = _all_key(key)

                # we are going to mutate this, so need to copy!
                piece = piece.copy()
                piece[all_key] = margin[key]

                table_pieces.append(piece)
                margin_keys.append(all_key)
        else:
            from pandas import DataFrame

            cat_axis = 0
            for key, piece in table.groupby(level=0, observed=observed):
                if len(cols) > 1:
                    all_key = _all_key(key)
                else:
                    all_key = margins_name
                table_pieces.append(piece)
                # GH31016 this is to calculate margin for each group, and assign
                # corresponded key as index
                transformed_piece = DataFrame(piece.apply(aggfunc)).T
                if isinstance(piece.index, MultiIndex):
                    # We are adding an empty level
                    transformed_piece.index = MultiIndex.from_tuples(
                        [all_key], names=piece.index.names + [None]
                    )
                else:
                    transformed_piece.index = Index([all_key], name=piece.index.name)

                # append piece for margin into table_piece
                table_pieces.append(transformed_piece)
                margin_keys.append(all_key)

        if not table_pieces:
            # GH 49240
            return table
        else:
            result = concat(table_pieces, axis=cat_axis)

        if len(rows) == 0:
            return result
    else:
        result = table
        margin_keys = table.columns

    if len(cols) > 0:
        row_margin = data[cols + values].groupby(cols, observed=observed).agg(aggfunc)
        row_margin = row_margin.stack(future_stack=True)

        # GH#26568. Use names instead of indices in case of numeric names
        new_order_indices = [len(cols)] + list(range(len(cols)))
        new_order_names = [row_margin.index.names[i] for i in new_order_indices]
        row_margin.index = row_margin.index.reorder_levels(new_order_names)
    else:
        row_margin = data._constructor_sliced(np.nan, index=result.columns)

    return result, margin_keys, row_margin


def _generate_marginal_results_without_values(
    table: DataFrame,
    data: DataFrame,
    rows,
    cols,
    aggfunc,
    observed: bool,
    margins_name: Hashable = "All",
):
    margin_keys: list | Index
    if len(cols) > 0:
        # need to "interleave" the margins
        margin_keys = []

        def _all_key():
            if len(cols) == 1:
                return margins_name
            return (margins_name,) + ("",) * (len(cols) - 1)

        if len(rows) > 0:
            margin = data.groupby(rows, observed=observed)[rows].apply(aggfunc)
            all_key = _all_key()
            table[all_key] = margin
            result = table
            margin_keys.append(all_key)

        else:
            margin = data.groupby(level=0, axis=0, observed=observed).apply(aggfunc)
            all_key = _all_key()
            table[all_key] = margin
            result = table
            margin_keys.append(all_key)
            return result
    else:
        result = table
        margin_keys = table.columns

    if len(cols):
        row_margin = data.groupby(cols, observed=observed)[cols].apply(aggfunc)
    else:
        row_margin = Series(np.nan, index=result.columns)

    return result, margin_keys, row_margin


def _convert_by(by):
    if by is None:
        by = []
    elif (
        is_scalar(by)
        or isinstance(by, (np.ndarray, Index, ABCSeries, Grouper))
        or callable(by)
    ):
        by = [by]
    else:
        by = list(by)
    return by


@Substitution("\ndata : DataFrame")
@Appender(_shared_docs["pivot"], indents=1)
def pivot(
    data: DataFrame,
    *,
    columns: IndexLabel,
    index: IndexLabel | lib.NoDefault = lib.no_default,
    values: IndexLabel | lib.NoDefault = lib.no_default,
) -> DataFrame:
    columns_listlike = com.convert_to_list_like(columns)

    # If columns is None we will create a MultiIndex level with None as name
    # which might cause duplicated names because None is the default for
    # level names
    data = data.copy(deep=False)
    data.index = data.index.copy()
    data.index.names = [
        name if name is not None else lib.no_default for name in data.index.names
    ]

    indexed: DataFrame | Series
    if values is lib.no_default:
        if index is not lib.no_default:
            cols = com.convert_to_list_like(index)
        else:
            cols = []

        append = index is lib.no_default
        # error: Unsupported operand types for + ("List[Any]" and "ExtensionArray")
        # error: Unsupported left operand type for + ("ExtensionArray")
        indexed = data.set_index(
            cols + columns_listlike, append=append  # type: ignore[operator]
        )
    else:
        index_list: list[Index] | list[Series]
        if index is lib.no_default:
            if isinstance(data.index, MultiIndex):
                # GH 23955
                index_list = [
                    data.index.get_level_values(i) for i in range(data.index.nlevels)
                ]
            else:
                index_list = [
                    data._constructor_sliced(data.index, name=data.index.name)
                ]
        else:
            index_list = [data[idx] for idx in com.convert_to_list_like(index)]

        data_columns = [data[col] for col in columns_listlike]
        index_list.extend(data_columns)
        multiindex = MultiIndex.from_arrays(index_list)

        if is_list_like(values) and not isinstance(values, tuple):
            # Exclude tuple because it is seen as a single column name
            values = cast(Sequence[Hashable], values)
            indexed = data._constructor(
                data[values]._values, index=multiindex, columns=values
            )
        else:
            indexed = data._constructor_sliced(data[values]._values, index=multiindex)
    # error: Argument 1 to "unstack" of "DataFrame" has incompatible type "Union
    # [List[Any], ExtensionArray, ndarray[Any, Any], Index, Series]"; expected
    # "Hashable"
    result = indexed.unstack(columns_listlike)  # type: ignore[arg-type]
    result.index.names = [
        name if name is not lib.no_default else None for name in result.index.names
    ]

    return result


def crosstab(
    index,
    columns,
    values=None,
    rownames=None,
    colnames=None,
    aggfunc=None,
    margins: bool = False,
    margins_name: Hashable = "All",
    dropna: bool = True,
    normalize: bool | Literal[0, 1, "all", "index", "columns"] = False,
) -> DataFrame:
    """
    Compute a simple cross tabulation of two (or more) factors.

    By default, computes a frequency table of the factors unless an
    array of values and an aggregation function are passed.

    Parameters
    ----------
    index : array-like, Series, or list of arrays/Series
        Values to group by in the rows.
    columns : array-like, Series, or list of arrays/Series
        Values to group by in the columns.
    values : array-like, optional
        Array of values to aggregate according to the factors.
        Requires `aggfunc` be specified.
    rownames : sequence, default None
        If passed, must match number of row arrays passed.
    colnames : sequence, default None
        If passed, must match number of column arrays passed.
    aggfunc : function, optional
        If specified, requires `values` be specified as well.
    margins : bool, default False
        Add row/column margins (subtotals).
    margins_name : str, default 'All'
        Name of the row/column that will contain the totals
        when margins is True.
    dropna : bool, default True
        Do not include columns whose entries are all NaN.
    normalize : bool, {'all', 'index', 'columns'}, or {0,1}, default False
        Normalize by dividing all values by the sum of values.

        - If passed 'all' or `True`, will normalize over all values.
        - If passed 'index' will normalize over each row.
        - If passed 'columns' will normalize over each column.
        - If margins is `True`, will also normalize margin values.

    Returns
    -------
    DataFrame
        Cross tabulation of the data.

    See Also
    --------
    DataFrame.pivot : Reshape data based on column values.
    pivot_table : Create a pivot table as a DataFrame.

    Notes
    -----
    Any Series passed will have their name attributes used unless row or column
    names for the cross-tabulation are specified.

    Any input passed containing Categorical data will have **all** of its
    categories included in the cross-tabulation, even if the actual data does
    not contain any instances of a particular category.

    In the event that there aren't overlapping indexes an empty DataFrame will
    be returned.

    Reference :ref:`the user guide <reshaping.crosstabulations>` for more examples.

    Examples
    --------
    >>> a = np.array(["foo", "foo", "foo", "foo", "bar", "bar",
    ...               "bar", "bar", "foo", "foo", "foo"], dtype=object)
    >>> b = np.array(["one", "one", "one", "two", "one", "one",
    ...               "one", "two", "two", "two", "one"], dtype=object)
    >>> c = np.array(["dull", "dull", "shiny", "dull", "dull", "shiny",
    ...               "shiny", "dull", "shiny", "shiny", "shiny"],
    ...              dtype=object)
    >>> pd.crosstab(a, [b, c], rownames=['a'], colnames=['b', 'c'])
    b   one        two
    c   dull shiny dull shiny
    a
    bar    1     2    1     0
    foo    2     2    1     2

    Here 'c' and 'f' are not represented in the data and will not be
    shown in the output because dropna is True by default. Set
    dropna=False to preserve categories with no data.

    >>> foo = pd.Categorical(['a', 'b'], categories=['a', 'b', 'c'])
    >>> bar = pd.Categorical(['d', 'e'], categories=['d', 'e', 'f'])
    >>> pd.crosstab(foo, bar)
    col_0  d  e
    row_0
    a      1  0
    b      0  1
    >>> pd.crosstab(foo, bar, dropna=False)
    col_0  d  e  f
    row_0
    a      1  0  0
    b      0  1  0
    c      0  0  0
    """
    if values is None and aggfunc is not None:
        raise ValueError("aggfunc cannot be used without values.")

    if values is not None and aggfunc is None:
        raise ValueError("values cannot be used without an aggfunc.")

    if not is_nested_list_like(index):
        index = [index]
    if not is_nested_list_like(columns):
        columns = [columns]

    common_idx = None
    pass_objs = [x for x in index + columns if isinstance(x, (ABCSeries, ABCDataFrame))]
    if pass_objs:
        common_idx = get_objs_combined_axis(pass_objs, intersect=True, sort=False)

    rownames = _get_names(index, rownames, prefix="row")
    colnames = _get_names(columns, colnames, prefix="col")

    # duplicate names mapped to unique names for pivot op
    (
        rownames_mapper,
        unique_rownames,
        colnames_mapper,
        unique_colnames,
    ) = _build_names_mapper(rownames, colnames)

    from pandas import DataFrame

    data = {
        **dict(zip(unique_rownames, index)),
        **dict(zip(unique_colnames, columns)),
    }
    df = DataFrame(data, index=common_idx)

    if values is None:
        df["__dummy__"] = 0
        kwargs = {"aggfunc": len, "fill_value": 0}
    else:
        df["__dummy__"] = values
        kwargs = {"aggfunc": aggfunc}

    # error: Argument 7 to "pivot_table" of "DataFrame" has incompatible type
    # "**Dict[str, object]"; expected "Union[...]"
    table = df.pivot_table(
        "__dummy__",
        index=unique_rownames,
        columns=unique_colnames,
        margins=margins,
        margins_name=margins_name,
        dropna=dropna,
        observed=False,
        **kwargs,  # type: ignore[arg-type]
    )

    # Post-process
    if normalize is not False:
        table = _normalize(
            table, normalize=normalize, margins=margins, margins_name=margins_name
        )

    table = table.rename_axis(index=rownames_mapper, axis=0)
    table = table.rename_axis(columns=colnames_mapper, axis=1)

    return table


def _normalize(
    table: DataFrame, normalize, margins: bool, margins_name: Hashable = "All"
) -> DataFrame:
    if not isinstance(normalize, (bool, str)):
        axis_subs = {0: "index", 1: "columns"}
        try:
            normalize = axis_subs[normalize]
        except KeyError as err:
            raise ValueError("Not a valid normalize argument") from err

    if margins is False:
        # Actual Normalizations
        normalizers: dict[bool | str, Callable] = {
            "all": lambda x: x / x.sum(axis=1).sum(axis=0),
            "columns": lambda x: x / x.sum(),
            "index": lambda x: x.div(x.sum(axis=1), axis=0),
        }

        normalizers[True] = normalizers["all"]

        try:
            f = normalizers[normalize]
        except KeyError as err:
            raise ValueError("Not a valid normalize argument") from err

        table = f(table)
        table = table.fillna(0)

    elif margins is True:
        # keep index and column of pivoted table
        table_index = table.index
        table_columns = table.columns
        last_ind_or_col = table.iloc[-1, :].name

        # check if margin name is not in (for MI cases) and not equal to last
        # index/column and save the column and index margin
        if (margins_name not in last_ind_or_col) & (margins_name != last_ind_or_col):
            raise ValueError(f"{margins_name} not in pivoted DataFrame")
        column_margin = table.iloc[:-1, -1]
        index_margin = table.iloc[-1, :-1]

        # keep the core table
        table = table.iloc[:-1, :-1]

        # Normalize core
        table = _normalize(table, normalize=normalize, margins=False)

        # Fix Margins
        if normalize == "columns":
            column_margin = column_margin / column_margin.sum()
            table = concat([table, column_margin], axis=1)
            table = table.fillna(0)
            table.columns = table_columns

        elif normalize == "index":
            index_margin = index_margin / index_margin.sum()
            table = table._append(index_margin)
            table = table.fillna(0)
            table.index = table_index

        elif normalize == "all" or normalize is True:
            column_margin = column_margin / column_margin.sum()
            index_margin = index_margin / index_margin.sum()
            index_margin.loc[margins_name] = 1
            table = concat([table, column_margin], axis=1)
            table = table._append(index_margin)

            table = table.fillna(0)
            table.index = table_index
            table.columns = table_columns

        else:
            raise ValueError("Not a valid normalize argument")

    else:
        raise ValueError("Not a valid margins argument")

    return table


def _get_names(arrs, names, prefix: str = "row"):
    if names is None:
        names = []
        for i, arr in enumerate(arrs):
            if isinstance(arr, ABCSeries) and arr.name is not None:
                names.append(arr.name)
            else:
                names.append(f"{prefix}_{i}")
    else:
        if len(names) != len(arrs):
            raise AssertionError("arrays and names must have the same length")
        if not isinstance(names, list):
            names = list(names)

    return names


def _build_names_mapper(
    rownames: list[str], colnames: list[str]
) -> tuple[dict[str, str], list[str], dict[str, str], list[str]]:
    """
    Given the names of a DataFrame's rows and columns, returns a set of unique row
    and column names and mappers that convert to original names.

    A row or column name is replaced if it is duplicate among the rows of the inputs,
    among the columns of the inputs or between the rows and the columns.

    Parameters
    ----------
    rownames: list[str]
    colnames: list[str]

    Returns
    -------
    Tuple(Dict[str, str], List[str], Dict[str, str], List[str])

    rownames_mapper: dict[str, str]
        a dictionary with new row names as keys and original rownames as values
    unique_rownames: list[str]
        a list of rownames with duplicate names replaced by dummy names
    colnames_mapper: dict[str, str]
        a dictionary with new column names as keys and original column names as values
    unique_colnames: list[str]
        a list of column names with duplicate names replaced by dummy names

    """

    def get_duplicates(names):
        seen: set = set()
        return {name for name in names if name not in seen}

    shared_names = set(rownames).intersection(set(colnames))
    dup_names = get_duplicates(rownames) | get_duplicates(colnames) | shared_names

    rownames_mapper = {
        f"row_{i}": name for i, name in enumerate(rownames) if name in dup_names
    }
    unique_rownames = [
        f"row_{i}" if name in dup_names else name for i, name in enumerate(rownames)
    ]

    colnames_mapper = {
        f"col_{i}": name for i, name in enumerate(colnames) if name in dup_names
    }
    unique_colnames = [
        f"col_{i}" if name in dup_names else name for i, name in enumerate(colnames)
    ]

    return rownames_mapper, unique_rownames, colnames_mapper, unique_colnames
```
