## Supplementary software v0.2.1 for "Virtual control arms for paediatric myopia trials: external validation of axial-elongation models": reshape.py

```
from __future__ import annotations

import itertools
from typing import (
    TYPE_CHECKING,
    cast,
)
import warnings

import numpy as np

import pandas._libs.reshape as libreshape
from pandas.errors import PerformanceWarning
from pandas.util._decorators import cache_readonly
from pandas.util._exceptions import find_stack_level

from pandas.core.dtypes.cast import (
    find_common_type,
    maybe_promote,
)
from pandas.core.dtypes.common import (
    ensure_platform_int,
    is_1d_only_ea_dtype,
    is_integer,
    needs_i8_conversion,
)
from pandas.core.dtypes.dtypes import ExtensionDtype
from pandas.core.dtypes.missing import notna

import pandas.core.algorithms as algos
from pandas.core.algorithms import (
    factorize,
    unique,
)
from pandas.core.arrays.categorical import factorize_from_iterable
from pandas.core.construction import ensure_wrapped_if_datetimelike
from pandas.core.frame import DataFrame
from pandas.core.indexes.api import (
    Index,
    MultiIndex,
    RangeIndex,
)
from pandas.core.reshape.concat import concat
from pandas.core.series import Series
from pandas.core.sorting import (
    compress_group_index,
    decons_obs_group_ids,
    get_compressed_ids,
    get_group_index,
    get_group_index_sorter,
)

if TYPE_CHECKING:
    from pandas._typing import (
        ArrayLike,
        Level,
        npt,
    )

    from pandas.core.arrays import ExtensionArray
    from pandas.core.indexes.frozen import FrozenList


class _Unstacker:
    """
    Helper class to unstack data / pivot with multi-level index

    Parameters
    ----------
    index : MultiIndex
    level : int or str, default last level
        Level to "unstack". Accepts a name for the level.
    fill_value : scalar, optional
        Default value to fill in missing values if subgroups do not have the
        same set of labels. By default, missing values will be replaced with
        the default fill value for that data type, NaN for float, NaT for
        datetimelike, etc. For integer types, by default data will converted to
        float and missing values will be set to NaN.
    constructor : object
        Pandas ``DataFrame`` or subclass used to create unstacked
        response.  If None, DataFrame will be used.

    Examples
    --------
    >>> index = pd.MultiIndex.from_tuples([('one', 'a'), ('one', 'b'),
    ...                                    ('two', 'a'), ('two', 'b')])
    >>> s = pd.Series(np.arange(1, 5, dtype=np.int64), index=index)
    >>> s
    one  a    1
         b    2
    two  a    3
         b    4
    dtype: int64

    >>> s.unstack(level=-1)
         a  b
    one  1  2
    two  3  4

    >>> s.unstack(level=0)
       one  two
    a    1    3
    b    2    4

    Returns
    -------
    unstacked : DataFrame
    """

    def __init__(
        self, index: MultiIndex, level: Level, constructor, sort: bool = True
    ) -> None:
        self.constructor = constructor
        self.sort = sort

        self.index = index.remove_unused_levels()

        self.level = self.index._get_level_number(level)

        # when index includes `nan`, need to lift levels/strides by 1
        self.lift = 1 if -1 in self.index.codes[self.level] else 0

        # Note: the "pop" below alters these in-place.
        self.new_index_levels = list(self.index.levels)
        self.new_index_names = list(self.index.names)

        self.removed_name = self.new_index_names.pop(self.level)
        self.removed_level = self.new_index_levels.pop(self.level)
        self.removed_level_full = index.levels[self.level]
        if not self.sort:
            unique_codes = unique(self.index.codes[self.level])
            self.removed_level = self.removed_level.take(unique_codes)
            self.removed_level_full = self.removed_level_full.take(unique_codes)

        # Bug fix GH 20601
        # If the data frame is too big, the number of unique index combination
        # will cause int32 overflow on windows environments.
        # We want to check and raise an warning before this happens
        num_rows = np.max([index_level.size for index_level in self.new_index_levels])
        num_columns = self.removed_level.size

        # GH20601: This forces an overflow if the number of cells is too high.
        num_cells = num_rows * num_columns

        # GH 26314: Previous ValueError raised was too restrictive for many users.
        if num_cells > np.iinfo(np.int32).max:
            warnings.warn(
                f"The following operation may generate {num_cells} cells "
                f"in the resulting pandas object.",
                PerformanceWarning,
                stacklevel=find_stack_level(),
            )

        self._make_selectors()

    @cache_readonly
    def _indexer_and_to_sort(
        self,
    ) -> tuple[
        npt.NDArray[np.intp],
        list[np.ndarray],  # each has _some_ signed integer dtype
    ]:
        v = self.level

        codes = list(self.index.codes)
        levs = list(self.index.levels)
        to_sort = codes[:v] + codes[v + 1 :] + [codes[v]]
        sizes = tuple(len(x) for x in levs[:v] + levs[v + 1 :] + [levs[v]])

        comp_index, obs_ids = get_compressed_ids(to_sort, sizes)
        ngroups = len(obs_ids)

        indexer = get_group_index_sorter(comp_index, ngroups)
        return indexer, to_sort

    @cache_readonly
    def sorted_labels(self) -> list[np.ndarray]:
        indexer, to_sort = self._indexer_and_to_sort
        if self.sort:
            return [line.take(indexer) for line in to_sort]
        return to_sort

    def _make_sorted_values(self, values: np.ndarray) -> np.ndarray:
        if self.sort:
            indexer, _ = self._indexer_and_to_sort

            sorted_values = algos.take_nd(values, indexer, axis=0)
            return sorted_values
        return values

    def _make_selectors(self):
        new_levels = self.new_index_levels

        # make the mask
        remaining_labels = self.sorted_labels[:-1]
        level_sizes = tuple(len(x) for x in new_levels)

        comp_index, obs_ids = get_compressed_ids(remaining_labels, level_sizes)
        ngroups = len(obs_ids)

        comp_index = ensure_platform_int(comp_index)
        stride = self.index.levshape[self.level] + self.lift
        self.full_shape = ngroups, stride

        selector = self.sorted_labels[-1] + stride * comp_index + self.lift
        mask = np.zeros(np.prod(self.full_shape), dtype=bool)
        mask.put(selector, True)

        if mask.sum() < len(self.index):
            raise ValueError("Index contains duplicate entries, cannot reshape")

        self.group_index = comp_index
        self.mask = mask
        if self.sort:
            self.compressor = comp_index.searchsorted(np.arange(ngroups))
        else:
            self.compressor = np.sort(np.unique(comp_index, return_index=True)[1])

    @cache_readonly
    def mask_all(self) -> bool:
        return bool(self.mask.all())

    @cache_readonly
    def arange_result(self) -> tuple[npt.NDArray[np.intp], npt.NDArray[np.bool_]]:
        # We cache this for reuse in ExtensionBlock._unstack
        dummy_arr = np.arange(len(self.index), dtype=np.intp)
        new_values, mask = self.get_new_values(dummy_arr, fill_value=-1)
        return new_values, mask.any(0)
        # TODO: in all tests we have mask.any(0).all(); can we rely on that?

    def get_result(self, values, value_columns, fill_value) -> DataFrame:
        if values.ndim == 1:
            values = values[:, np.newaxis]

        if value_columns is None and values.shape[1] != 1:  # pragma: no cover
            raise ValueError("must pass column labels for multi-column data")

        values, _ = self.get_new_values(values, fill_value)
        columns = self.get_new_columns(value_columns)
        index = self.new_index

        return self.constructor(
            values, index=index, columns=columns, dtype=values.dtype
        )

    def get_new_values(self, values, fill_value=None):
        if values.ndim == 1:
            values = values[:, np.newaxis]

        sorted_values = self._make_sorted_values(values)

        # place the values
        length, width = self.full_shape
        stride = values.shape[1]
        result_width = width * stride
        result_shape = (length, result_width)
        mask = self.mask
        mask_all = self.mask_all

        # we can simply reshape if we don't have a mask
        if mask_all and len(values):
            # TODO: Under what circumstances can we rely on sorted_values
            #  matching values?  When that holds, we can slice instead
            #  of take (in particular for EAs)
            new_values = (
                sorted_values.reshape(length, width, stride)
                .swapaxes(1, 2)
                .reshape(result_shape)
            )
            new_mask = np.ones(result_shape, dtype=bool)
            return new_values, new_mask

        dtype = values.dtype

        # if our mask is all True, then we can use our existing dtype
        if mask_all:
            dtype = values.dtype
            new_values = np.empty(result_shape, dtype=dtype)
        else:
            if isinstance(dtype, ExtensionDtype):
                # GH#41875
                # We are assuming that fill_value can be held by this dtype,
                #  unlike the non-EA case that promotes.
                cls = dtype.construct_array_type()
                new_values = cls._empty(result_shape, dtype=dtype)
                new_values[:] = fill_value
            else:
                dtype, fill_value = maybe_promote(dtype, fill_value)
                new_values = np.empty(result_shape, dtype=dtype)
                new_values.fill(fill_value)

        name = dtype.name
        new_mask = np.zeros(result_shape, dtype=bool)

        # we need to convert to a basic dtype
        # and possibly coerce an input to our output dtype
        # e.g. ints -> floats
        if needs_i8_conversion(values.dtype):
            sorted_values = sorted_values.view("i8")
            new_values = new_values.view("i8")
        else:
            sorted_values = sorted_values.astype(name, copy=False)

        # fill in our values & mask
        libreshape.unstack(
            sorted_values,
            mask.view("u1"),
            stride,
            length,
            width,
            new_values,
            new_mask.view("u1"),
        )

        # reconstruct dtype if needed
        if needs_i8_conversion(values.dtype):
            # view as datetime64 so we can wrap in DatetimeArray and use
            #  DTA's view method
            new_values = new_values.view("M8[ns]")
            new_values = ensure_wrapped_if_datetimelike(new_values)
            new_values = new_values.view(values.dtype)

        return new_values, new_mask

    def get_new_columns(self, value_columns: Index | None):
        if value_columns is None:
            if self.lift == 0:
                return self.removed_level._rename(name=self.removed_name)

            lev = self.removed_level.insert(0, item=self.removed_level._na_value)
            return lev.rename(self.removed_name)

        stride = len(self.removed_level) + self.lift
        width = len(value_columns)
        propagator = np.repeat(np.arange(width), stride)

        new_levels: FrozenList | list[Index]

        if isinstance(value_columns, MultiIndex):
            # error: Cannot determine type of "__add__"  [has-type]
            new_levels = value_columns.levels + (  # type: ignore[has-type]
                self.removed_level_full,
            )
            new_names = value_columns.names + (self.removed_name,)

            new_codes = [lab.take(propagator) for lab in value_columns.codes]
        else:
            new_levels = [
                value_columns,
                self.removed_level_full,
            ]
            new_names = [value_columns.name, self.removed_name]
            new_codes = [propagator]

        repeater = self._repeater

        # The entire level is then just a repetition of the single chunk:
        new_codes.append(np.tile(repeater, width))
        return MultiIndex(
            levels=new_levels, codes=new_codes, names=new_names, verify_integrity=False
        )

    @cache_readonly
    def _repeater(self) -> np.ndarray:
        # The two indices differ only if the unstacked level had unused items:
        if len(self.removed_level_full) != len(self.removed_level):
            # In this case, we remap the new codes to the original level:
            repeater = self.removed_level_full.get_indexer(self.removed_level)
            if self.lift:
                repeater = np.insert(repeater, 0, -1)
        else:
            # Otherwise, we just use each level item exactly once:
            stride = len(self.removed_level) + self.lift
            repeater = np.arange(stride) - self.lift

        return repeater

    @cache_readonly
    def new_index(self) -> MultiIndex:
        # Does not depend on values or value_columns
        result_codes = [lab.take(self.compressor) for lab in self.sorted_labels[:-1]]

        # construct the new index
        if len(self.new_index_levels) == 1:
            level, level_codes = self.new_index_levels[0], result_codes[0]
            if (level_codes == -1).any():
                level = level.insert(len(level), level._na_value)
            return level.take(level_codes).rename(self.new_index_names[0])

        return MultiIndex(
            levels=self.new_index_levels,
            codes=result_codes,
            names=self.new_index_names,
            verify_integrity=False,
        )


def _unstack_multiple(
    data: Series | DataFrame, clocs, fill_value=None, sort: bool = True
):
    if len(clocs) == 0:
        return data

    # NOTE: This doesn't deal with hierarchical columns yet

    index = data.index
    index = cast(MultiIndex, index)  # caller is responsible for checking

    # GH 19966 Make sure if MultiIndexed index has tuple name, they will be
    # recognised as a whole
    if clocs in index.names:
        clocs = [clocs]
    clocs = [index._get_level_number(i) for i in clocs]

    rlocs = [i for i in range(index.nlevels) if i not in clocs]

    clevels = [index.levels[i] for i in clocs]
    ccodes = [index.codes[i] for i in clocs]
    cnames = [index.names[i] for i in clocs]
    rlevels = [index.levels[i] for i in rlocs]
    rcodes = [index.codes[i] for i in rlocs]
    rnames = [index.names[i] for i in rlocs]

    shape = tuple(len(x) for x in clevels)
    group_index = get_group_index(ccodes, shape, sort=False, xnull=False)

    comp_ids, obs_ids = compress_group_index(group_index, sort=False)
    recons_codes = decons_obs_group_ids(comp_ids, obs_ids, shape, ccodes, xnull=False)

    if not rlocs:
        # Everything is in clocs, so the dummy df has a regular index
        dummy_index = Index(obs_ids, name="__placeholder__")
    else:
        dummy_index = MultiIndex(
            levels=rlevels + [obs_ids],
            codes=rcodes + [comp_ids],
            names=rnames + ["__placeholder__"],
            verify_integrity=False,
        )

    if isinstance(data, Series):
        dummy = data.copy()
        dummy.index = dummy_index

        unstacked = dummy.unstack("__placeholder__", fill_value=fill_value, sort=sort)
        new_levels = clevels
        new_names = cnames
        new_codes = recons_codes
    else:
        if isinstance(data.columns, MultiIndex):
            result = data
            while clocs:
                val = clocs.pop(0)
                result = result.unstack(val, fill_value=fill_value, sort=sort)
                clocs = [v if v < val else v - 1 for v in clocs]

            return result

        # GH#42579 deep=False to avoid consolidating
        dummy_df = data.copy(deep=False)
        dummy_df.index = dummy_index

        unstacked = dummy_df.unstack(
            "__placeholder__", fill_value=fill_value, sort=sort
        )
        if isinstance(unstacked, Series):
            unstcols = unstacked.index
        else:
            unstcols = unstacked.columns
        assert isinstance(unstcols, MultiIndex)  # for mypy
        new_levels = [unstcols.levels[0]] + clevels
        new_names = [data.columns.name] + cnames

        new_codes = [unstcols.codes[0]]
        new_codes.extend(rec.take(unstcols.codes[-1]) for rec in recons_codes)

    new_columns = MultiIndex(
        levels=new_levels, codes=new_codes, names=new_names, verify_integrity=False
    )

    if isinstance(unstacked, Series):
        unstacked.index = new_columns
    else:
        unstacked.columns = new_columns

    return unstacked


def unstack(obj: Series | DataFrame, level, fill_value=None, sort: bool = True):
    if isinstance(level, (tuple, list)):
        if len(level) != 1:
            # _unstack_multiple only handles MultiIndexes,
            # and isn't needed for a single level
            return _unstack_multiple(obj, level, fill_value=fill_value, sort=sort)
        else:
            level = level[0]

    if not is_integer(level) and not level == "__placeholder__":
        # check if level is valid in case of regular index
        obj.index._get_level_number(level)

    if isinstance(obj, DataFrame):
        if isinstance(obj.index, MultiIndex):
            return _unstack_frame(obj, level, fill_value=fill_value, sort=sort)
        else:
            return obj.T.stack(future_stack=True)
    elif not isinstance(obj.index, MultiIndex):
        # GH 36113
        # Give nicer error messages when unstack a Series whose
        # Index is not a MultiIndex.
        raise ValueError(
            f"index must be a MultiIndex to unstack, {type(obj.index)} was passed"
        )
    else:
        if is_1d_only_ea_dtype(obj.dtype):
            return _unstack_extension_series(obj, level, fill_value, sort=sort)
        unstacker = _Unstacker(
            obj.index, level=level, constructor=obj._constructor_expanddim, sort=sort
        )
        return unstacker.get_result(
            obj._values, value_columns=None, fill_value=fill_value
        )


def _unstack_frame(
    obj: DataFrame, level, fill_value=None, sort: bool = True
) -> DataFrame:
    assert isinstance(obj.index, MultiIndex)  # checked by caller
    unstacker = _Unstacker(
        obj.index, level=level, constructor=obj._constructor, sort=sort
    )

    if not obj._can_fast_transpose:
        mgr = obj._mgr.unstack(unstacker, fill_value=fill_value)
        return obj._constructor_from_mgr(mgr, axes=mgr.axes)
    else:
        return unstacker.get_result(
            obj._values, value_columns=obj.columns, fill_value=fill_value
        )


def _unstack_extension_series(
    series: Series, level, fill_value, sort: bool
) -> DataFrame:
    """
    Unstack an ExtensionArray-backed Series.

    The ExtensionDtype is preserved.

    Parameters
    ----------
    series : Series
        A Series with an ExtensionArray for values
    level : Any
        The level name or number.
    fill_value : Any
        The user-level (not physical storage) fill value to use for
        missing values introduced by the reshape. Passed to
        ``series.values.take``.
    sort : bool
        Whether to sort the resulting MuliIndex levels

    Returns
    -------
    DataFrame
        Each column of the DataFrame will have the same dtype as
        the input Series.
    """
    # Defer to the logic in ExtensionBlock._unstack
    df = series.to_frame()
    result = df.unstack(level=level, fill_value=fill_value, sort=sort)

    # equiv: result.droplevel(level=0, axis=1)
    #  but this avoids an extra copy
    result.columns = result.columns._drop_level_numbers([0])
    return result


def stack(frame: DataFrame, level=-1, dropna: bool = True, sort: bool = True):
    """
    Convert DataFrame to Series with multi-level Index. Columns become the
    second level of the resulting hierarchical index

    Returns
    -------
    stacked : Series or DataFrame
    """

    def stack_factorize(index):
        if index.is_unique:
            return index, np.arange(len(index))
        codes, categories = factorize_from_iterable(index)
        return categories, codes

    N, K = frame.shape

    # Will also convert negative level numbers and check if out of bounds.
    level_num = frame.columns._get_level_number(level)

    if isinstance(frame.columns, MultiIndex):
        return _stack_multi_columns(
            frame, level_num=level_num, dropna=dropna, sort=sort
        )
    elif isinstance(frame.index, MultiIndex):
        new_levels = list(frame.index.levels)
        new_codes = [lab.repeat(K) for lab in frame.index.codes]

        clev, clab = stack_factorize(frame.columns)
        new_levels.append(clev)
        new_codes.append(np.tile(clab, N).ravel())

        new_names = list(frame.index.names)
        new_names.append(frame.columns.name)
        new_index = MultiIndex(
            levels=new_levels, codes=new_codes, names=new_names, verify_integrity=False
        )
    else:
        levels, (ilab, clab) = zip(*map(stack_factorize, (frame.index, frame.columns)))
        codes = ilab.repeat(K), np.tile(clab, N).ravel()
        new_index = MultiIndex(
            levels=levels,
            codes=codes,
            names=[frame.index.name, frame.columns.name],
            verify_integrity=False,
        )

    new_values: ArrayLike
    if not frame.empty and frame._is_homogeneous_type:
        # For homogeneous EAs, frame._values will coerce to object. So
        # we concatenate instead.
        dtypes = list(frame.dtypes._values)
        dtype = dtypes[0]

        if isinstance(dtype, ExtensionDtype):
            arr = dtype.construct_array_type()
            new_values = arr._concat_same_type(
                [col._values for _, col in frame.items()]
            )
            new_values = _reorder_for_extension_array_stack(new_values, N, K)
        else:
            # homogeneous, non-EA
            new_values = frame._values.ravel()

    else:
        # non-homogeneous
        new_values = frame._values.ravel()

    if dropna:
        mask = notna(new_values)
        new_values = new_values[mask]
        new_index = new_index[mask]

    return frame._constructor_sliced(new_values, index=new_index)


def stack_multiple(frame: DataFrame, level, dropna: bool = True, sort: bool = True):
    # If all passed levels match up to column names, no
    # ambiguity about what to do
    if all(lev in frame.columns.names for lev in level):
        result = frame
        for lev in level:
            result = stack(result, lev, dropna=dropna, sort=sort)

    # Otherwise, level numbers may change as each successive level is stacked
    elif all(isinstance(lev, int) for lev in level):
        # As each stack is done, the level numbers decrease, so we need
        #  to account for that when level is a sequence of ints
        result = frame
        # _get_level_number() checks level numbers are in range and converts
        # negative numbers to positive
        level = [frame.columns._get_level_number(lev) for lev in level]

        while level:
            lev = level.pop(0)
            result = stack(result, lev, dropna=dropna, sort=sort)
            # Decrement all level numbers greater than current, as these
            # have now shifted down by one
            level = [v if v <= lev else v - 1 for v in level]

    else:
        raise ValueError(
            "level should contain all level names or all level "
            "numbers, not a mixture of the two."
        )

    return result


def _stack_multi_column_index(columns: MultiIndex) -> MultiIndex:
    """Creates a MultiIndex from the first N-1 levels of this MultiIndex."""
    if len(columns.levels) <= 2:
        return columns.levels[0]._rename(name=columns.names[0])

    levs = [
        [lev[c] if c >= 0 else None for c in codes]
        for lev, codes in zip(columns.levels[:-1], columns.codes[:-1])
    ]

    # Remove duplicate tuples in the MultiIndex.
    tuples = zip(*levs)
    unique_tuples = (key for key, _ in itertools.groupby(tuples))
    new_levs = zip(*unique_tuples)

    # The dtype of each level must be explicitly set to avoid inferring the wrong type.
    # See GH-36991.
    return MultiIndex.from_arrays(
        [
            # Not all indices can accept None values.
            Index(new_lev, dtype=lev.dtype) if None not in new_lev else new_lev
            for new_lev, lev in zip(new_levs, columns.levels)
        ],
        names=columns.names[:-1],
    )


def _stack_multi_columns(
    frame: DataFrame, level_num: int = -1, dropna: bool = True, sort: bool = True
) -> DataFrame:
    def _convert_level_number(level_num: int, columns: Index):
        """
        Logic for converting the level number to something we can safely pass
        to swaplevel.

        If `level_num` matches a column name return the name from
        position `level_num`, otherwise return `level_num`.
        """
        if level_num in columns.names:
            return columns.names[level_num]

        return level_num

    this = frame.copy(deep=False)
    mi_cols = this.columns  # cast(MultiIndex, this.columns)
    assert isinstance(mi_cols, MultiIndex)  # caller is responsible

    # this makes life much simpler
    if level_num != mi_cols.nlevels - 1:
        # roll levels to put selected level at end
        roll_columns = mi_cols
        for i in range(level_num, mi_cols.nlevels - 1):
            # Need to check if the ints conflict with level names
            lev1 = _convert_level_number(i, roll_columns)
            lev2 = _convert_level_number(i + 1, roll_columns)
            roll_columns = roll_columns.swaplevel(lev1, lev2)
        this.columns = mi_cols = roll_columns

    if not mi_cols._is_lexsorted() and sort:
        # Workaround the edge case where 0 is one of the column names,
        # which interferes with trying to sort based on the first
        # level
        level_to_sort = _convert_level_number(0, mi_cols)
        this = this.sort_index(level=level_to_sort, axis=1)
        mi_cols = this.columns

    mi_cols = cast(MultiIndex, mi_cols)
    new_columns = _stack_multi_column_index(mi_cols)

    # time to ravel the values
    new_data = {}
    level_vals = mi_cols.levels[-1]
    level_codes = unique(mi_cols.codes[-1])
    if sort:
        level_codes = np.sort(level_codes)
    level_vals_nan = level_vals.insert(len(level_vals), None)

    level_vals_used = np.take(level_vals_nan, level_codes)
    levsize = len(level_codes)
    drop_cols = []
    for key in new_columns:
        try:
            loc = this.columns.get_loc(key)
        except KeyError:
            drop_cols.append(key)
            continue

        # can make more efficient?
        # we almost always return a slice
        # but if unsorted can get a boolean
        # indexer
        if not isinstance(loc, slice):
            slice_len = len(loc)
        else:
            slice_len = loc.stop - loc.start

        if slice_len != levsize:
            chunk = this.loc[:, this.columns[loc]]
            chunk.columns = level_vals_nan.take(chunk.columns.codes[-1])
            value_slice = chunk.reindex(columns=level_vals_used).values
        else:
            subset = this.iloc[:, loc]
            dtype = find_common_type(subset.dtypes.tolist())
            if isinstance(dtype, ExtensionDtype):
                # TODO(EA2D): won't need special case, can go through .values
                #  paths below (might change to ._values)
                value_slice = dtype.construct_array_type()._concat_same_type(
                    [x._values.astype(dtype, copy=False) for _, x in subset.items()]
                )
                N, K = subset.shape
                idx = np.arange(N * K).reshape(K, N).T.ravel()
                value_slice = value_slice.take(idx)
            else:
                value_slice = subset.values

        if value_slice.ndim > 1:
            # i.e. not extension
            value_slice = value_slice.ravel()

        new_data[key] = value_slice

    if len(drop_cols) > 0:
        new_columns = new_columns.difference(drop_cols)

    N = len(this)

    if isinstance(this.index, MultiIndex):
        new_levels = list(this.index.levels)
        new_names = list(this.index.names)
        new_codes = [lab.repeat(levsize) for lab in this.index.codes]
    else:
        old_codes, old_levels = factorize_from_iterable(this.index)
        new_levels = [old_levels]
        new_codes = [old_codes.repeat(levsize)]
        new_names = [this.index.name]  # something better?

    new_levels.append(level_vals)
    new_codes.append(np.tile(level_codes, N))
    new_names.append(frame.columns.names[level_num])

    new_index = MultiIndex(
        levels=new_levels, codes=new_codes, names=new_names, verify_integrity=False
    )

    result = frame._constructor(new_data, index=new_index, columns=new_columns)

    if frame.columns.nlevels > 1:
        desired_columns = frame.columns._drop_level_numbers([level_num]).unique()
        if not result.columns.equals(desired_columns):
            result = result[desired_columns]

    # more efficient way to go about this? can do the whole masking biz but
    # will only save a small amount of time...
    if dropna:
        result = result.dropna(axis=0, how="all")

    return result


def _reorder_for_extension_array_stack(
    arr: ExtensionArray, n_rows: int, n_columns: int
) -> ExtensionArray:
    """
    Re-orders the values when stacking multiple extension-arrays.

    The indirect stacking method used for EAs requires a followup
    take to get the order correct.

    Parameters
    ----------
    arr : ExtensionArray
    n_rows, n_columns : int
        The number of rows and columns in the original DataFrame.

    Returns
    -------
    taken : ExtensionArray
        The original `arr` with elements re-ordered appropriately

    Examples
    --------
    >>> arr = np.array(['a', 'b', 'c', 'd', 'e', 'f'])
    >>> _reorder_for_extension_array_stack(arr, 2, 3)
    array(['a', 'c', 'e', 'b', 'd', 'f'], dtype='<U1')

    >>> _reorder_for_extension_array_stack(arr, 3, 2)
    array(['a', 'd', 'b', 'e', 'c', 'f'], dtype='<U1')
    """
    # final take to get the order correct.
    # idx is an indexer like
    # [c0r0, c1r0, c2r0, ...,
    #  c0r1, c1r1, c2r1, ...]
    idx = np.arange(n_rows * n_columns).reshape(n_columns, n_rows).T.ravel()
    return arr.take(idx)


def stack_v3(frame: DataFrame, level: list[int]) -> Series | DataFrame:
    if frame.columns.nunique() != len(frame.columns):
        raise ValueError("Columns with duplicate values are not supported in stack")

    # If we need to drop `level` from columns, it needs to be in descending order
    drop_levnums = sorted(level, reverse=True)
    stack_cols = frame.columns._drop_level_numbers(
        [k for k in range(frame.columns.nlevels) if k not in level][::-1]
    )
    if len(level) > 1:
        # Arrange columns in the order we want to take them, e.g. level=[2, 0, 1]
        sorter = np.argsort(level)
        ordered_stack_cols = stack_cols._reorder_ilevels(sorter)
    else:
        ordered_stack_cols = stack_cols

    stack_cols_unique = stack_cols.unique()
    ordered_stack_cols_unique = ordered_stack_cols.unique()

    # Grab data for each unique index to be stacked
    buf = []
    for idx in stack_cols_unique:
        if len(frame.columns) == 1:
            data = frame.copy()
        else:
            # Take the data from frame corresponding to this idx value
            if len(level) == 1:
                idx = (idx,)
            gen = iter(idx)
            column_indexer = tuple(
                next(gen) if k in level else slice(None)
                for k in range(frame.columns.nlevels)
            )
            data = frame.loc[:, column_indexer]

        if len(level) < frame.columns.nlevels:
            data.columns = data.columns._drop_level_numbers(drop_levnums)
        elif stack_cols.nlevels == 1:
            if data.ndim == 1:
                data.name = 0
            else:
                data.columns = RangeIndex(len(data.columns))
        buf.append(data)

    result: Series | DataFrame
    if len(buf) > 0 and not frame.empty:
        result = concat(buf)
        ratio = len(result) // len(frame)
    else:
        # input is empty
        if len(level) < frame.columns.nlevels:
            # concat column order may be different from dropping the levels
            new_columns = frame.columns._drop_level_numbers(drop_levnums).unique()
        else:
            new_columns = [0]
        result = DataFrame(columns=new_columns, dtype=frame._values.dtype)
        ratio = 0

    if len(level) < frame.columns.nlevels:
        # concat column order may be different from dropping the levels
        desired_columns = frame.columns._drop_level_numbers(drop_levnums).unique()
        if not result.columns.equals(desired_columns):
            result = result[desired_columns]

    # Construct the correct MultiIndex by combining the frame's index and
    # stacked columns.
    index_levels: list | FrozenList
    if isinstance(frame.index, MultiIndex):
        index_levels = frame.index.levels
        index_codes = list(np.tile(frame.index.codes, (1, ratio)))
    else:
        codes, uniques = factorize(frame.index, use_na_sentinel=False)
        index_levels = [uniques]
        index_codes = list(np.tile(codes, (1, ratio)))
    if isinstance(stack_cols, MultiIndex):
        column_levels = ordered_stack_cols.levels
        column_codes = ordered_stack_cols.drop_duplicates().codes
    else:
        column_levels = [ordered_stack_cols.unique()]
        column_codes = [factorize(ordered_stack_cols_unique, use_na_sentinel=False)[0]]
    column_codes = [np.repeat(codes, len(frame)) for codes in column_codes]
    result.index = MultiIndex(
        levels=index_levels + column_levels,
        codes=index_codes + column_codes,
        names=frame.index.names + list(ordered_stack_cols.names),
        verify_integrity=False,
    )

    # sort result, but faster than calling sort_index since we know the order we need
    len_df = len(frame)
    n_uniques = len(ordered_stack_cols_unique)
    indexer = np.arange(n_uniques)
    idxs = np.tile(len_df * indexer, len_df) + np.repeat(np.arange(len_df), n_uniques)
    result = result.take(idxs)

    # Reshape/rename if needed and dropna
    if result.ndim == 2 and frame.columns.nlevels == len(level):
        if len(result.columns) == 0:
            result = Series(index=result.index)
        else:
            result = result.iloc[:, 0]
    if result.ndim == 1:
        result.name = None

    return result
```
