## Supplementary software v0.2.1 for "Virtual control arms for paediatric myopia trials: external validation of axial-elongation models": tile.py

```
"""
Quantilization functions and related stuff
"""
from __future__ import annotations

from typing import (
    TYPE_CHECKING,
    Any,
    Callable,
    Literal,
)

import numpy as np

from pandas._libs import (
    Timedelta,
    Timestamp,
    lib,
)

from pandas.core.dtypes.common import (
    ensure_platform_int,
    is_bool_dtype,
    is_integer,
    is_list_like,
    is_numeric_dtype,
    is_scalar,
)
from pandas.core.dtypes.dtypes import (
    CategoricalDtype,
    DatetimeTZDtype,
    ExtensionDtype,
)
from pandas.core.dtypes.generic import ABCSeries
from pandas.core.dtypes.missing import isna

from pandas import (
    Categorical,
    Index,
    IntervalIndex,
)
import pandas.core.algorithms as algos
from pandas.core.arrays.datetimelike import dtype_to_unit

if TYPE_CHECKING:
    from pandas._typing import (
        DtypeObj,
        IntervalLeftRight,
    )


def cut(
    x,
    bins,
    right: bool = True,
    labels=None,
    retbins: bool = False,
    precision: int = 3,
    include_lowest: bool = False,
    duplicates: str = "raise",
    ordered: bool = True,
):
    """
    Bin values into discrete intervals.

    Use `cut` when you need to segment and sort data values into bins. This
    function is also useful for going from a continuous variable to a
    categorical variable. For example, `cut` could convert ages to groups of
    age ranges. Supports binning into an equal number of bins, or a
    pre-specified array of bins.

    Parameters
    ----------
    x : array-like
        The input array to be binned. Must be 1-dimensional.
    bins : int, sequence of scalars, or IntervalIndex
        The criteria to bin by.

        * int : Defines the number of equal-width bins in the range of `x`. The
          range of `x` is extended by .1% on each side to include the minimum
          and maximum values of `x`.
        * sequence of scalars : Defines the bin edges allowing for non-uniform
          width. No extension of the range of `x` is done.
        * IntervalIndex : Defines the exact bins to be used. Note that
          IntervalIndex for `bins` must be non-overlapping.

    right : bool, default True
        Indicates whether `bins` includes the rightmost edge or not. If
        ``right == True`` (the default), then the `bins` ``[1, 2, 3, 4]``
        indicate (1,2], (2,3], (3,4]. This argument is ignored when
        `bins` is an IntervalIndex.
    labels : array or False, default None
        Specifies the labels for the returned bins. Must be the same length as
        the resulting bins. If False, returns only integer indicators of the
        bins. This affects the type of the output container (see below).
        This argument is ignored when `bins` is an IntervalIndex. If True,
        raises an error. When `ordered=False`, labels must be provided.
    retbins : bool, default False
        Whether to return the bins or not. Useful when bins is provided
        as a scalar.
    precision : int, default 3
        The precision at which to store and display the bins labels.
    include_lowest : bool, default False
        Whether the first interval should be left-inclusive or not.
    duplicates : {default 'raise', 'drop'}, optional
        If bin edges are not unique, raise ValueError or drop non-uniques.
    ordered : bool, default True
        Whether the labels are ordered or not. Applies to returned types
        Categorical and Series (with Categorical dtype). If True,
        the resulting categorical will be ordered. If False, the resulting
        categorical will be unordered (labels must be provided).

    Returns
    -------
    out : Categorical, Series, or ndarray
        An array-like object representing the respective bin for each value
        of `x`. The type depends on the value of `labels`.

        * None (default) : returns a Series for Series `x` or a
          Categorical for all other inputs. The values stored within
          are Interval dtype.

        * sequence of scalars : returns a Series for Series `x` or a
          Categorical for all other inputs. The values stored within
          are whatever the type in the sequence is.

        * False : returns an ndarray of integers.

    bins : numpy.ndarray or IntervalIndex.
        The computed or specified bins. Only returned when `retbins=True`.
        For scalar or sequence `bins`, this is an ndarray with the computed
        bins. If set `duplicates=drop`, `bins` will drop non-unique bin. For
        an IntervalIndex `bins`, this is equal to `bins`.

    See Also
    --------
    qcut : Discretize variable into equal-sized buckets based on rank
        or based on sample quantiles.
    Categorical : Array type for storing data that come from a
        fixed set of values.
    Series : One-dimensional array with axis labels (including time series).
    IntervalIndex : Immutable Index implementing an ordered, sliceable set.

    Notes
    -----
    Any NA values will be NA in the result. Out of bounds values will be NA in
    the resulting Series or Categorical object.

    Reference :ref:`the user guide <reshaping.tile.cut>` for more examples.

    Examples
    --------
    Discretize into three equal-sized bins.

    >>> pd.cut(np.array([1, 7, 5, 4, 6, 3]), 3)
    ... # doctest: +ELLIPSIS
    [(0.994, 3.0], (5.0, 7.0], (3.0, 5.0], (3.0, 5.0], (5.0, 7.0], ...
    Categories (3, interval[float64, right]): [(0.994, 3.0] < (3.0, 5.0] ...

    >>> pd.cut(np.array([1, 7, 5, 4, 6, 3]), 3, retbins=True)
    ... # doctest: +ELLIPSIS
    ([(0.994, 3.0], (5.0, 7.0], (3.0, 5.0], (3.0, 5.0], (5.0, 7.0], ...
    Categories (3, interval[float64, right]): [(0.994, 3.0] < (3.0, 5.0] ...
    array([0.994, 3.   , 5.   , 7.   ]))

    Discovers the same bins, but assign them specific labels. Notice that
    the returned Categorical's categories are `labels` and is ordered.

    >>> pd.cut(np.array([1, 7, 5, 4, 6, 3]),
    ...        3, labels=["bad", "medium", "good"])
    ['bad', 'good', 'medium', 'medium', 'good', 'bad']
    Categories (3, object): ['bad' < 'medium' < 'good']

    ``ordered=False`` will result in unordered categories when labels are passed.
    This parameter can be used to allow non-unique labels:

    >>> pd.cut(np.array([1, 7, 5, 4, 6, 3]), 3,
    ...        labels=["B", "A", "B"], ordered=False)
    ['B', 'B', 'A', 'A', 'B', 'B']
    Categories (2, object): ['A', 'B']

    ``labels=False`` implies you just want the bins back.

    >>> pd.cut([0, 1, 1, 2], bins=4, labels=False)
    array([0, 1, 1, 3])

    Passing a Series as an input returns a Series with categorical dtype:

    >>> s = pd.Series(np.array([2, 4, 6, 8, 10]),
    ...               index=['a', 'b', 'c', 'd', 'e'])
    >>> pd.cut(s, 3)
    ... # doctest: +ELLIPSIS
    a    (1.992, 4.667]
    b    (1.992, 4.667]
    c    (4.667, 7.333]
    d     (7.333, 10.0]
    e     (7.333, 10.0]
    dtype: category
    Categories (3, interval[float64, right]): [(1.992, 4.667] < (4.667, ...

    Passing a Series as an input returns a Series with mapping value.
    It is used to map numerically to intervals based on bins.

    >>> s = pd.Series(np.array([2, 4, 6, 8, 10]),
    ...               index=['a', 'b', 'c', 'd', 'e'])
    >>> pd.cut(s, [0, 2, 4, 6, 8, 10], labels=False, retbins=True, right=False)
    ... # doctest: +ELLIPSIS
    (a    1.0
     b    2.0
     c    3.0
     d    4.0
     e    NaN
     dtype: float64,
     array([ 0,  2,  4,  6,  8, 10]))

    Use `drop` optional when bins is not unique

    >>> pd.cut(s, [0, 2, 4, 6, 10, 10], labels=False, retbins=True,
    ...        right=False, duplicates='drop')
    ... # doctest: +ELLIPSIS
    (a    1.0
     b    2.0
     c    3.0
     d    3.0
     e    NaN
     dtype: float64,
     array([ 0,  2,  4,  6, 10]))

    Passing an IntervalIndex for `bins` results in those categories exactly.
    Notice that values not covered by the IntervalIndex are set to NaN. 0
    is to the left of the first bin (which is closed on the right), and 1.5
    falls between two bins.

    >>> bins = pd.IntervalIndex.from_tuples([(0, 1), (2, 3), (4, 5)])
    >>> pd.cut([0, 0.5, 1.5, 2.5, 4.5], bins)
    [NaN, (0.0, 1.0], NaN, (2.0, 3.0], (4.0, 5.0]]
    Categories (3, interval[int64, right]): [(0, 1] < (2, 3] < (4, 5]]
    """
    # NOTE: this binning code is changed a bit from histogram for var(x) == 0

    original = x
    x_idx = _preprocess_for_cut(x)
    x_idx, _ = _coerce_to_type(x_idx)

    if not np.iterable(bins):
        bins = _nbins_to_bins(x_idx, bins, right)

    elif isinstance(bins, IntervalIndex):
        if bins.is_overlapping:
            raise ValueError("Overlapping IntervalIndex is not accepted.")

    else:
        bins = Index(bins)
        if not bins.is_monotonic_increasing:
            raise ValueError("bins must increase monotonically.")

    fac, bins = _bins_to_cuts(
        x_idx,
        bins,
        right=right,
        labels=labels,
        precision=precision,
        include_lowest=include_lowest,
        duplicates=duplicates,
        ordered=ordered,
    )

    return _postprocess_for_cut(fac, bins, retbins, original)


def qcut(
    x,
    q,
    labels=None,
    retbins: bool = False,
    precision: int = 3,
    duplicates: str = "raise",
):
    """
    Quantile-based discretization function.

    Discretize variable into equal-sized buckets based on rank or based
    on sample quantiles. For example 1000 values for 10 quantiles would
    produce a Categorical object indicating quantile membership for each data point.

    Parameters
    ----------
    x : 1d ndarray or Series
    q : int or list-like of float
        Number of quantiles. 10 for deciles, 4 for quartiles, etc. Alternately
        array of quantiles, e.g. [0, .25, .5, .75, 1.] for quartiles.
    labels : array or False, default None
        Used as labels for the resulting bins. Must be of the same length as
        the resulting bins. If False, return only integer indicators of the
        bins. If True, raises an error.
    retbins : bool, optional
        Whether to return the (bins, labels) or not. Can be useful if bins
        is given as a scalar.
    precision : int, optional
        The precision at which to store and display the bins labels.
    duplicates : {default 'raise', 'drop'}, optional
        If bin edges are not unique, raise ValueError or drop non-uniques.

    Returns
    -------
    out : Categorical or Series or array of integers if labels is False
        The return type (Categorical or Series) depends on the input: a Series
        of type category if input is a Series else Categorical. Bins are
        represented as categories when categorical data is returned.
    bins : ndarray of floats
        Returned only if `retbins` is True.

    Notes
    -----
    Out of bounds values will be NA in the resulting Categorical object

    Examples
    --------
    >>> pd.qcut(range(5), 4)
    ... # doctest: +ELLIPSIS
    [(-0.001, 1.0], (-0.001, 1.0], (1.0, 2.0], (2.0, 3.0], (3.0, 4.0]]
    Categories (4, interval[float64, right]): [(-0.001, 1.0] < (1.0, 2.0] ...

    >>> pd.qcut(range(5), 3, labels=["good", "medium", "bad"])
    ... # doctest: +SKIP
    [good, good, medium, bad, bad]
    Categories (3, object): [good < medium < bad]

    >>> pd.qcut(range(5), 4, labels=False)
    array([0, 0, 1, 2, 3])
    """
    original = x
    x_idx = _preprocess_for_cut(x)
    x_idx, _ = _coerce_to_type(x_idx)

    quantiles = np.linspace(0, 1, q + 1) if is_integer(q) else q

    bins = x_idx.to_series().dropna().quantile(quantiles)

    fac, bins = _bins_to_cuts(
        x_idx,
        Index(bins),
        labels=labels,
        precision=precision,
        include_lowest=True,
        duplicates=duplicates,
    )

    return _postprocess_for_cut(fac, bins, retbins, original)


def _nbins_to_bins(x_idx: Index, nbins: int, right: bool) -> Index:
    """
    If a user passed an integer N for bins, convert this to a sequence of N
    equal(ish)-sized bins.
    """
    if is_scalar(nbins) and nbins < 1:
        raise ValueError("`bins` should be a positive integer.")

    if x_idx.size == 0:
        raise ValueError("Cannot cut empty array")

    rng = (x_idx.min(), x_idx.max())
    mn, mx = rng

    if is_numeric_dtype(x_idx.dtype) and (np.isinf(mn) or np.isinf(mx)):
        # GH#24314
        raise ValueError(
            "cannot specify integer `bins` when input data contains infinity"
        )

    if mn == mx:  # adjust end points before binning
        if _is_dt_or_td(x_idx.dtype):
            # using seconds=1 is pretty arbitrary here
            # error: Argument 1 to "dtype_to_unit" has incompatible type
            # "dtype[Any] | ExtensionDtype"; expected "DatetimeTZDtype | dtype[Any]"
            unit = dtype_to_unit(x_idx.dtype)  # type: ignore[arg-type]
            td = Timedelta(seconds=1).as_unit(unit)
            # Use DatetimeArray/TimedeltaArray method instead of linspace
            # error: Item "ExtensionArray" of "ExtensionArray | ndarray[Any, Any]"
            # has no attribute "_generate_range"
            bins = x_idx._values._generate_range(  # type: ignore[union-attr]
                start=mn - td, end=mx + td, periods=nbins + 1, freq=None, unit=unit
            )
        else:
            mn -= 0.001 * abs(mn) if mn != 0 else 0.001
            mx += 0.001 * abs(mx) if mx != 0 else 0.001

            bins = np.linspace(mn, mx, nbins + 1, endpoint=True)
    else:  # adjust end points after binning
        if _is_dt_or_td(x_idx.dtype):
            # Use DatetimeArray/TimedeltaArray method instead of linspace

            # error: Argument 1 to "dtype_to_unit" has incompatible type
            # "dtype[Any] | ExtensionDtype"; expected "DatetimeTZDtype | dtype[Any]"
            unit = dtype_to_unit(x_idx.dtype)  # type: ignore[arg-type]
            # error: Item "ExtensionArray" of "ExtensionArray | ndarray[Any, Any]"
            # has no attribute "_generate_range"
            bins = x_idx._values._generate_range(  # type: ignore[union-attr]
                start=mn, end=mx, periods=nbins + 1, freq=None, unit=unit
            )
        else:
            bins = np.linspace(mn, mx, nbins + 1, endpoint=True)
        adj = (mx - mn) * 0.001  # 0.1% of the range
        if right:
            bins[0] -= adj
        else:
            bins[-1] += adj

    return Index(bins)


def _bins_to_cuts(
    x_idx: Index,
    bins: Index,
    right: bool = True,
    labels=None,
    precision: int = 3,
    include_lowest: bool = False,
    duplicates: str = "raise",
    ordered: bool = True,
):
    if not ordered and labels is None:
        raise ValueError("'labels' must be provided if 'ordered = False'")

    if duplicates not in ["raise", "drop"]:
        raise ValueError(
            "invalid value for 'duplicates' parameter, valid options are: raise, drop"
        )

    result: Categorical | np.ndarray

    if isinstance(bins, IntervalIndex):
        # we have a fast-path here
        ids = bins.get_indexer(x_idx)
        cat_dtype = CategoricalDtype(bins, ordered=True)
        result = Categorical.from_codes(ids, dtype=cat_dtype, validate=False)
        return result, bins

    unique_bins = algos.unique(bins)
    if len(unique_bins) < len(bins) and len(bins) != 2:
        if duplicates == "raise":
            raise ValueError(
                f"Bin edges must be unique: {repr(bins)}.\n"
                f"You can drop duplicate edges by setting the 'duplicates' kwarg"
            )
        bins = unique_bins

    side: Literal["left", "right"] = "left" if right else "right"

    try:
        ids = bins.searchsorted(x_idx, side=side)
    except TypeError as err:
        # e.g. test_datetime_nan_error if bins are DatetimeArray and x_idx
        #  is integers
        if x_idx.dtype.kind == "m":
            raise ValueError("bins must be of timedelta64 dtype") from err
        elif x_idx.dtype.kind == bins.dtype.kind == "M":
            raise ValueError(
                "Cannot use timezone-naive bins with timezone-aware values, "
                "or vice-versa"
            ) from err
        elif x_idx.dtype.kind == "M":
            raise ValueError("bins must be of datetime64 dtype") from err
        else:
            raise
    ids = ensure_platform_int(ids)

    if include_lowest:
        ids[x_idx == bins[0]] = 1

    na_mask = isna(x_idx) | (ids == len(bins)) | (ids == 0)
    has_nas = na_mask.any()

    if labels is not False:
        if not (labels is None or is_list_like(labels)):
            raise ValueError(
                "Bin labels must either be False, None or passed in as a "
                "list-like argument"
            )

        if labels is None:
            labels = _format_labels(
                bins, precision, right=right, include_lowest=include_lowest
            )
        elif ordered and len(set(labels)) != len(labels):
            raise ValueError(
                "labels must be unique if ordered=True; pass ordered=False "
                "for duplicate labels"
            )
        else:
            if len(labels) != len(bins) - 1:
                raise ValueError(
                    "Bin labels must be one fewer than the number of bin edges"
                )

        if not isinstance(getattr(labels, "dtype", None), CategoricalDtype):
            labels = Categorical(
                labels,
                categories=labels if len(set(labels)) == len(labels) else None,
                ordered=ordered,
            )
        # TODO: handle mismatch between categorical label order and pandas.cut order.
        np.putmask(ids, na_mask, 0)
        result = algos.take_nd(labels, ids - 1)

    else:
        result = ids - 1
        if has_nas:
            result = result.astype(np.float64)
            np.putmask(result, na_mask, np.nan)

    return result, bins


def _coerce_to_type(x: Index) -> tuple[Index, DtypeObj | None]:
    """
    if the passed data is of datetime/timedelta, bool or nullable int type,
    this method converts it to numeric so that cut or qcut method can
    handle it
    """
    dtype: DtypeObj | None = None

    if _is_dt_or_td(x.dtype):
        dtype = x.dtype
    elif is_bool_dtype(x.dtype):
        # GH 20303
        x = x.astype(np.int64)
    # To support cut and qcut for IntegerArray we convert to float dtype.
    # Will properly support in the future.
    # https://github.com/pandas-dev/pandas/pull/31290
    # https://github.com/pandas-dev/pandas/issues/31389
    elif isinstance(x.dtype, ExtensionDtype) and is_numeric_dtype(x.dtype):
        x_arr = x.to_numpy(dtype=np.float64, na_value=np.nan)
        x = Index(x_arr)

    return Index(x), dtype


def _is_dt_or_td(dtype: DtypeObj) -> bool:
    # Note: the dtype here comes from an Index.dtype, so we know that that any
    #  dt64/td64 dtype is of a supported unit.
    return isinstance(dtype, DatetimeTZDtype) or lib.is_np_dtype(dtype, "mM")


def _format_labels(
    bins: Index,
    precision: int,
    right: bool = True,
    include_lowest: bool = False,
):
    """based on the dtype, return our labels"""
    closed: IntervalLeftRight = "right" if right else "left"

    formatter: Callable[[Any], Timestamp] | Callable[[Any], Timedelta]

    if _is_dt_or_td(bins.dtype):
        # error: Argument 1 to "dtype_to_unit" has incompatible type
        # "dtype[Any] | ExtensionDtype"; expected "DatetimeTZDtype | dtype[Any]"
        unit = dtype_to_unit(bins.dtype)  # type: ignore[arg-type]
        formatter = lambda x: x
        adjust = lambda x: x - Timedelta(1, unit=unit).as_unit(unit)
    else:
        precision = _infer_precision(precision, bins)
        formatter = lambda x: _round_frac(x, precision)
        adjust = lambda x: x - 10 ** (-precision)

    breaks = [formatter(b) for b in bins]
    if right and include_lowest:
        # adjust lhs of first interval by precision to account for being right closed
        breaks[0] = adjust(breaks[0])

    if _is_dt_or_td(bins.dtype):
        # error: "Index" has no attribute "as_unit"
        breaks = type(bins)(breaks).as_unit(unit)  # type: ignore[attr-defined]

    return IntervalIndex.from_breaks(breaks, closed=closed)


def _preprocess_for_cut(x) -> Index:
    """
    handles preprocessing for cut where we convert passed
    input to array, strip the index information and store it
    separately
    """
    # Check that the passed array is a Pandas or Numpy object
    # We don't want to strip away a Pandas data-type here (e.g. datetimetz)
    ndim = getattr(x, "ndim", None)
    if ndim is None:
        x = np.asarray(x)
    if x.ndim != 1:
        raise ValueError("Input array must be 1 dimensional")

    return Index(x)


def _postprocess_for_cut(fac, bins, retbins: bool, original):
    """
    handles post processing for the cut method where
    we combine the index information if the originally passed
    datatype was a series
    """
    if isinstance(original, ABCSeries):
        fac = original._constructor(fac, index=original.index, name=original.name)

    if not retbins:
        return fac

    if isinstance(bins, Index) and is_numeric_dtype(bins.dtype):
        bins = bins._values

    return fac, bins


def _round_frac(x, precision: int):
    """
    Round the fractional part of the given number
    """
    if not np.isfinite(x) or x == 0:
        return x
    else:
        frac, whole = np.modf(x)
        if whole == 0:
            digits = -int(np.floor(np.log10(abs(frac)))) - 1 + precision
        else:
            digits = precision
        return np.around(x, digits)


def _infer_precision(base_precision: int, bins: Index) -> int:
    """
    Infer an appropriate precision for _round_frac
    """
    for precision in range(base_precision, 20):
        levels = np.asarray([_round_frac(b, precision) for b in bins])
        if algos.unique(levels).size == bins.size:
            return precision
    return base_precision  # default
```
