## Supplementary software v0.2.1 for "Virtual control arms for paediatric myopia trials: external validation of axial-elongation models": util.py

```
from __future__ import annotations

from typing import TYPE_CHECKING

import numpy as np

from pandas.core.dtypes.common import is_list_like

if TYPE_CHECKING:
    from pandas._typing import NumpyIndexT


def cartesian_product(X) -> list[np.ndarray]:
    """
    Numpy version of itertools.product.
    Sometimes faster (for large inputs)...

    Parameters
    ----------
    X : list-like of list-likes

    Returns
    -------
    product : list of ndarrays

    Examples
    --------
    >>> cartesian_product([list('ABC'), [1, 2]])
    [array(['A', 'A', 'B', 'B', 'C', 'C'], dtype='<U1'), array([1, 2, 1, 2, 1, 2])]

    See Also
    --------
    itertools.product : Cartesian product of input iterables.  Equivalent to
        nested for-loops.
    """
    msg = "Input must be a list-like of list-likes"
    if not is_list_like(X):
        raise TypeError(msg)
    for x in X:
        if not is_list_like(x):
            raise TypeError(msg)

    if len(X) == 0:
        return []

    lenX = np.fromiter((len(x) for x in X), dtype=np.intp)
    cumprodX = np.cumprod(lenX)

    if np.any(cumprodX < 0):
        raise ValueError("Product space too large to allocate arrays!")

    a = np.roll(cumprodX, 1)
    a[0] = 1

    if cumprodX[-1] != 0:
        b = cumprodX[-1] / cumprodX
    else:
        # if any factor is empty, the cartesian product is empty
        b = np.zeros_like(cumprodX)

    # error: Argument of type "int_" cannot be assigned to parameter "num" of
    # type "int" in function "tile_compat"
    return [
        tile_compat(
            np.repeat(x, b[i]),
            np.prod(a[i]),
        )
        for i, x in enumerate(X)
    ]


def tile_compat(arr: NumpyIndexT, num: int) -> NumpyIndexT:
    """
    Index compat for np.tile.

    Notes
    -----
    Does not support multi-dimensional `num`.
    """
    if isinstance(arr, np.ndarray):
        return np.tile(arr, num)

    # Otherwise we have an Index
    taker = np.tile(np.arange(len(arr)), num)
    return arr.take(taker)
```
