## Supplementary software v0.2.1 for "Virtual control arms for paediatric myopia trials: external validation of axial-elongation models": roperator.py

```
"""
Reversed Operations not available in the stdlib operator module.
Defining these instead of using lambdas allows us to reference them by name.
"""
from __future__ import annotations

import operator


def radd(left, right):
    return right + left


def rsub(left, right):
    return right - left


def rmul(left, right):
    return right * left


def rdiv(left, right):
    return right / left


def rtruediv(left, right):
    return right / left


def rfloordiv(left, right):
    return right // left


def rmod(left, right):
    # check if right is a string as % is the string
    # formatting operation; this is a TypeError
    # otherwise perform the op
    if isinstance(right, str):
        typ = type(left).__name__
        raise TypeError(f"{typ} cannot perform the operation mod")

    return right % left


def rdivmod(left, right):
    return divmod(right, left)


def rpow(left, right):
    return right**left


def rand_(left, right):
    return operator.and_(right, left)


def ror_(left, right):
    return operator.or_(right, left)


def rxor(left, right):
    return operator.xor(right, left)
```
