## Supplementary software v0.2.1 for "Virtual control arms for paediatric myopia trials: external validation of axial-elongation models": sample.py

```
"""
Module containing utilities for NDFrame.sample() and .GroupBy.sample()
"""
from __future__ import annotations

from typing import TYPE_CHECKING

import numpy as np

from pandas._libs import lib

from pandas.core.dtypes.generic import (
    ABCDataFrame,
    ABCSeries,
)

if TYPE_CHECKING:
    from pandas._typing import AxisInt

    from pandas.core.generic import NDFrame


def preprocess_weights(obj: NDFrame, weights, axis: AxisInt) -> np.ndarray:
    """
    Process and validate the `weights` argument to `NDFrame.sample` and
    `.GroupBy.sample`.

    Returns `weights` as an ndarray[np.float64], validated except for normalizing
    weights (because that must be done groupwise in groupby sampling).
    """
    # If a series, align with frame
    if isinstance(weights, ABCSeries):
        weights = weights.reindex(obj.axes[axis])

    # Strings acceptable if a dataframe and axis = 0
    if isinstance(weights, str):
        if isinstance(obj, ABCDataFrame):
            if axis == 0:
                try:
                    weights = obj[weights]
                except KeyError as err:
                    raise KeyError(
                        "String passed to weights not a valid column"
                    ) from err
            else:
                raise ValueError(
                    "Strings can only be passed to "
                    "weights when sampling from rows on "
                    "a DataFrame"
                )
        else:
            raise ValueError(
                "Strings cannot be passed as weights when sampling from a Series."
            )

    if isinstance(obj, ABCSeries):
        func = obj._constructor
    else:
        func = obj._constructor_sliced

    weights = func(weights, dtype="float64")._values

    if len(weights) != obj.shape[axis]:
        raise ValueError("Weights and axis to be sampled must be of same length")

    if lib.has_infs(weights):
        raise ValueError("weight vector may not include `inf` values")

    if (weights < 0).any():
        raise ValueError("weight vector many not include negative values")

    missing = np.isnan(weights)
    if missing.any():
        # Don't modify weights in place
        weights = weights.copy()
        weights[missing] = 0
    return weights


def process_sampling_size(
    n: int | None, frac: float | None, replace: bool
) -> int | None:
    """
    Process and validate the `n` and `frac` arguments to `NDFrame.sample` and
    `.GroupBy.sample`.

    Returns None if `frac` should be used (variable sampling sizes), otherwise returns
    the constant sampling size.
    """
    # If no frac or n, default to n=1.
    if n is None and frac is None:
        n = 1
    elif n is not None and frac is not None:
        raise ValueError("Please enter a value for `frac` OR `n`, not both")
    elif n is not None:
        if n < 0:
            raise ValueError(
                "A negative number of rows requested. Please provide `n` >= 0."
            )
        if n % 1 != 0:
            raise ValueError("Only integers accepted as `n` values")
    else:
        assert frac is not None  # for mypy
        if frac > 1 and not replace:
            raise ValueError(
                "Replace has to be set to `True` when "
                "upsampling the population `frac` > 1."
            )
        if frac < 0:
            raise ValueError(
                "A negative number of rows requested. Please provide `frac` >= 0."
            )

    return n


def sample(
    obj_len: int,
    size: int,
    replace: bool,
    weights: np.ndarray | None,
    random_state: np.random.RandomState | np.random.Generator,
) -> np.ndarray:
    """
    Randomly sample `size` indices in `np.arange(obj_len)`

    Parameters
    ----------
    obj_len : int
        The length of the indices being considered
    size : int
        The number of values to choose
    replace : bool
        Allow or disallow sampling of the same row more than once.
    weights : np.ndarray[np.float64] or None
        If None, equal probability weighting, otherwise weights according
        to the vector normalized
    random_state: np.random.RandomState or np.random.Generator
        State used for the random sampling

    Returns
    -------
    np.ndarray[np.intp]
    """
    if weights is not None:
        weight_sum = weights.sum()
        if weight_sum != 0:
            weights = weights / weight_sum
        else:
            raise ValueError("Invalid weights: weights sum to zero")

    return random_state.choice(obj_len, size=size, replace=replace, p=weights).astype(
        np.intp, copy=False
    )
```
